## Additional file 6 for "Novel Driver Strength Index highlights important cancer genes in TCGA PanCanAtlas patients": Homo_sapiens.gene_info (part 8 of 14)

```
9606	359733	MRPL57P9	-	MRP63P9	HGNC:HGNC:29692	14	14q22.1	mitochondrial ribosomal protein L57 pseudogene 9	pseudo	MRPL57P9	mitochondrial ribosomal protein L57 pseudogene 9	O	mitochondrial ribosomal protein 63 pseudogene 9	20201124	-
9606	359734	MRPL11P3	-	-	HGNC:HGNC:29695	12	12q21.2	mitochondrial ribosomal protein L11 pseudogene 3	pseudo	MRPL11P3	mitochondrial ribosomal protein L11 pseudogene 3	O	-	20201124	-
9606	359735	MRPL14P1	-	-	HGNC:HGNC:29696	17	17p13.3	mitochondrial ribosomal protein L14 pseudogene 1	pseudo	MRPL14P1	mitochondrial ribosomal protein L14 pseudogene 1	O	-	20201214	-
9606	359736	MRPL15P1	-	MRPL15P2	HGNC:HGNC:29697	15	15q26.1	mitochondrial ribosomal protein L15 pseudogene 1	pseudo	MRPL15P1	mitochondrial ribosomal protein L15 pseudogene 1	O	-	20201124	-
9606	359737	MRPL20P1	-	-	HGNC:HGNC:29699	21	21q22.13	mitochondrial ribosomal protein L20 pseudogene 1	pseudo	MRPL20P1	mitochondrial ribosomal protein L20 pseudogene 1	O	-	20201124	-
9606	359738	MRPL22P1	-	-	HGNC:HGNC:29700|Ensembl:ENSG00000250324	4	4q12	mitochondrial ribosomal protein L22 pseudogene 1	pseudo	MRPL22P1	mitochondrial ribosomal protein L22 pseudogene 1	O	-	20201124	-
9606	359739	MRPL3P1	-	-	HGNC:HGNC:29701	13	13q12.11	mitochondrial ribosomal protein L3 pseudogene 1	pseudo	MRPL3P1	mitochondrial ribosomal protein L3 pseudogene 1	O	-	20201124	-
9606	359740	MRPL30P1	-	-	HGNC:HGNC:29702	6	6p12.1	mitochondrial ribosomal protein L30 pseudogene 1	pseudo	MRPL30P1	mitochondrial ribosomal protein L30 pseudogene 1	O	-	20201124	-
9606	359741	MRPL32P1	-	-	HGNC:HGNC:29704	X	Xp11.23	MRPL32 pseudogene 1	pseudo	MRPL32P1	MRPL32 pseudogene 1	O	mitochondrial ribosomal protein L32 pseudogene 1	20201124	-
9606	359742	MRPL35P1	-	-	HGNC:HGNC:29705|Ensembl:ENSG00000220868	6	6p23	mitochondrial ribosomal protein L35 pseudogene 1	pseudo	MRPL35P1	mitochondrial ribosomal protein L35 pseudogene 1	O	-	20201124	-
9606	359743	MRPL35P2	-	-	HGNC:HGNC:29706|Ensembl:ENSG00000232075	10	10q21.3	mitochondrial ribosomal protein L35 pseudogene 2	pseudo	MRPL35P2	mitochondrial ribosomal protein L35 pseudogene 2	O	-	20201124	-
9606	359744	MRPL35P3	-	-	HGNC:HGNC:23731	10	10q22.2	mitochondrial ribosomal protein L35 pseudogene 3	pseudo	MRPL35P3	mitochondrial ribosomal protein L35 pseudogene 3	O	-	20201124	-
9606	359745	MRPL35P4	-	-	HGNC:HGNC:29707|Ensembl:ENSG00000230691	X	Xp22.2	mitochondrial ribosomal protein L35 pseudogene 4	pseudo	MRPL35P4	mitochondrial ribosomal protein L35 pseudogene 4	O	-	20201124	-
9606	359746	MRPL42P3	-	-	HGNC:HGNC:29712|Ensembl:ENSG00000219297	6	6q24.2	mitochondrial ribosomal protein L42 pseudogene 3	pseudo	MRPL42P3	mitochondrial ribosomal protein L42 pseudogene 3	O	-	20201124	-
9606	359747	MRPL45P1	-	-	HGNC:HGNC:29715	2	2p11.2	mitochondrial ribosomal protein L45 pseudogene 1	pseudo	MRPL45P1	mitochondrial ribosomal protein L45 pseudogene 1	O	-	20201124	-
9606	359748	MRPL49P1	-	-	HGNC:HGNC:29717|Ensembl:ENSG00000224296	5	5q12.3	mitochondrial ribosomal protein L49 pseudogene 1	pseudo	MRPL49P1	mitochondrial ribosomal protein L49 pseudogene 1	O	-	20201124	-
9606	359749	MRPL50P2	-	-	HGNC:HGNC:29720	2	2q33.2	mitochondrial ribosomal protein L50 pseudogene 2	pseudo	MRPL50P2	mitochondrial ribosomal protein L50 pseudogene 2	O	-	20201124	-
9606	359750	MRPL50P3	-	-	HGNC:HGNC:29721	5	5q35.3	mitochondrial ribosomal protein L50 pseudogene 3	pseudo	MRPL50P3	mitochondrial ribosomal protein L50 pseudogene 3	O	-	20201124	-
9606	359751	MRPL50P4	-	-	HGNC:HGNC:29722	10	10q21.2	mitochondrial ribosomal protein L50 pseudogene 4	pseudo	MRPL50P4	mitochondrial ribosomal protein L50 pseudogene 4	O	-	20201124	-
9606	359752	MRPL53P1	-	-	HGNC:HGNC:29725|Ensembl:ENSG00000235299	1	1p13.2	mitochondrial ribosomal protein L53 pseudogene 1	pseudo	MRPL53P1	mitochondrial ribosomal protein L53 pseudogene 1	O	-	20201124	-
9606	359753	MRPS10P1	-	-	HGNC:HGNC:29728|Ensembl:ENSG00000235378	1	1q24.2	mitochondrial ribosomal protein S10 pseudogene 1	pseudo	MRPS10P1	mitochondrial ribosomal protein S10 pseudogene 1	O	-	20201124	-
9606	359754	MRPS10P5	-	-	HGNC:HGNC:29729	9	9p13.2	mitochondrial ribosomal protein S10 pseudogene 5	pseudo	MRPS10P5	mitochondrial ribosomal protein S10 pseudogene 5	O	-	20201124	-
9606	359755	MRPS15P1	-	-	HGNC:HGNC:29730|Ensembl:ENSG00000259186	15	15q24.1	mitochondrial ribosomal protein S15 pseudogene 1	pseudo	MRPS15P1	mitochondrial ribosomal protein S15 pseudogene 1	O	-	20201124	-
9606	359756	MRPS15P2	-	-	HGNC:HGNC:29731	19	19q13.31	mitochondrial ribosomal protein S15 pseudogene 2	pseudo	MRPS15P2	mitochondrial ribosomal protein S15 pseudogene 2	O	-	20201124	-
9606	359757	MRPS17P3	-	-	HGNC:HGNC:29736|Ensembl:ENSG00000239226	3	3p12.3	mitochondrial ribosomal protein S17 pseudogene 3	pseudo	MRPS17P3	mitochondrial ribosomal protein S17 pseudogene 3	O	-	20201124	-
9606	359758	MRPS17P5	-	-	HGNC:HGNC:29737|Ensembl:ENSG00000274493	6	6q22.33	mitochondrial ribosomal protein S17 pseudogene 5	pseudo	MRPS17P5	mitochondrial ribosomal protein S17 pseudogene 5	O	-	20201124	-
9606	359759	MRPS17P6	-	-	HGNC:HGNC:29738	14	14q11.2	mitochondrial ribosomal protein S17 pseudogene 6	pseudo	MRPS17P6	mitochondrial ribosomal protein S17 pseudogene 6	O	-	20201124	-
9606	359760	MRPS17P9	-	-	HGNC:HGNC:29739	X	Xq24	mitochondrial ribosomal protein S17 pseudogene 9	pseudo	MRPS17P9	mitochondrial ribosomal protein S17 pseudogene 9	O	-	20201124	-
9606	359761	MRPS18AP1	-	-	HGNC:HGNC:29740	3	3p21.31	mitochondrial ribosomal protein S18A pseudogene 1	pseudo	MRPS18AP1	mitochondrial ribosomal protein S18A pseudogene 1	O	-	20201124	-
9606	359762	MRPS18BP1	-	-	HGNC:HGNC:29741	1	1q41	mitochondrial ribosomal protein S18B pseudogene 1	pseudo	MRPS18BP1	mitochondrial ribosomal protein S18B pseudogene 1	O	-	20201124	-
9606	359763	MRPS18BP2	-	-	HGNC:HGNC:29742	2	2q22.1	mitochondrial ribosomal protein S18B pseudogene 2	pseudo	MRPS18BP2	mitochondrial ribosomal protein S18B pseudogene 2	O	-	20201124	-
9606	359764	MRPS18CP3	-	-	HGNC:HGNC:29744	8	8p22	MRPS18C pseudogene 3	pseudo	MRPS18CP3	MRPS18C pseudogene 3	O	mitochondrial ribosomal protein S18C pseudogene 3	20201124	-
9606	359765	MRPS18CP5	-	-	HGNC:HGNC:29746	15	15q12	MRPS18C pseudogene 5	pseudo	MRPS18CP5	MRPS18C pseudogene 5	O	mitochondrial ribosomal protein S18C pseudogene 5	20201124	-
9606	359766	MRPS21P2	-	-	HGNC:HGNC:29749	1	1q23.1	mitochondrial ribosomal protein S21 pseudogene 2	pseudo	MRPS21P2	mitochondrial ribosomal protein S21 pseudogene 2	O	-	20201124	-
9606	359767	MRPS21P3	-	-	HGNC:HGNC:29750	1	1q31.3	mitochondrial ribosomal protein S21 pseudogene 3	pseudo	MRPS21P3	mitochondrial ribosomal protein S21 pseudogene 3	O	-	20201124	-
9606	359768	MRPS21P4	-	-	HGNC:HGNC:29751	9	9p13.2	mitochondrial ribosomal protein S21 pseudogene 4	pseudo	MRPS21P4	mitochondrial ribosomal protein S21 pseudogene 4	O	-	20201124	-
9606	359769	MRPS21P5	-	-	HGNC:HGNC:29752|Ensembl:ENSG00000226395	10	10p12.1	mitochondrial ribosomal protein S21 pseudogene 5	pseudo	MRPS21P5	mitochondrial ribosomal protein S21 pseudogene 5	O	-	20201124	-
9606	359770	MRPS21P6	-	-	HGNC:HGNC:29753	10	10q26.13	mitochondrial ribosomal protein S21 pseudogene 6	pseudo	MRPS21P6	mitochondrial ribosomal protein S21 pseudogene 6	O	-	20201124	-
9606	359771	MRPS21P7	-	-	HGNC:HGNC:29754|Ensembl:ENSG00000260024	16	16q12.1	mitochondrial ribosomal protein S21 pseudogene 7	pseudo	MRPS21P7	mitochondrial ribosomal protein S21 pseudogene 7	O	-	20201124	-
9606	359772	MRPS21P9	-	-	HGNC:HGNC:29756	17	17q21.33	mitochondrial ribosomal protein S21 pseudogene 9	pseudo	MRPS21P9	mitochondrial ribosomal protein S21 pseudogene 9	O	-	20201124	-
9606	359773	MRPS22P1	-	-	HGNC:HGNC:29757	X	Xq21.31	mitochondrial ribosomal protein S22 pseudogene 1	pseudo	MRPS22P1	mitochondrial ribosomal protein S22 pseudogene 1	O	-	20201124	-
9606	359774	DAP3P2	-	MRPS29P2	HGNC:HGNC:29762	2	2q31.1	death associated protein 3 pseudogene 2	pseudo	DAP3P2	death associated protein 3 pseudogene 2	O	mitochondrial ribosomal protein S29 pseudogene 2	20201124	-
9606	359775	MRPS33P2	-	-	HGNC:HGNC:29765	4	4p14	mitochondrial ribosomal protein S33 pseudogene 2	pseudo	MRPS33P2	mitochondrial ribosomal protein S33 pseudogene 2	O	-	20201124	-
9606	359776	MRPS33P3	-	-	HGNC:HGNC:29766	4	4q26	mitochondrial ribosomal protein S33 pseudogene 3	pseudo	MRPS33P3	mitochondrial ribosomal protein S33 pseudogene 3	O	-	20201124	-
9606	359777	MRPS33P4	-	-	HGNC:HGNC:29767	20	20q13.2	mitochondrial ribosomal protein S33 pseudogene 4	pseudo	MRPS33P4	mitochondrial ribosomal protein S33 pseudogene 4	O	-	20201124	-
9606	359778	MRPS35P2	-	-	HGNC:HGNC:29769|Ensembl:ENSG00000250830	5	5q15	mitochondrial ribosomal protein S35 pseudogene 2	pseudo	MRPS35P2	mitochondrial ribosomal protein S35 pseudogene 2	O	-	20201124	-
9606	359779	MRPS35P3	-	-	HGNC:HGNC:29770	10	10q21.1	mitochondrial ribosomal protein S35 pseudogene 3	pseudo	MRPS35P3	mitochondrial ribosomal protein S35 pseudogene 3	O	-	20201124	-
9606	359780	MRPS6P1	-	MRPS6P3	HGNC:HGNC:29780|Ensembl:ENSG00000270733	1	1p36.11	mitochondrial ribosomal protein S6 pseudogene 1	pseudo	MRPS6P1	mitochondrial ribosomal protein S6 pseudogene 1	O	-	20201124	-
9606	359781	MRPS6P2	-	-	HGNC:HGNC:29781	1	1p32.3	mitochondrial ribosomal protein S6 pseudogene 2	pseudo	MRPS6P2	mitochondrial ribosomal protein S6 pseudogene 2	O	-	20201124	-
9606	359782	MRPS6P4	-	-	HGNC:HGNC:29782	12	12q21.33	mitochondrial ribosomal protein S6 pseudogene 4	pseudo	MRPS6P4	mitochondrial ribosomal protein S6 pseudogene 4	O	-	20201124	-
9606	359783	MRPS7P1	-	-	HGNC:HGNC:29783|Ensembl:ENSG00000274489	8	8p11.23	mitochondrial ribosomal protein S7 pseudogene 1	pseudo	MRPS7P1	mitochondrial ribosomal protein S7 pseudogene 1	O	-	20201124	-
9606	359787	DPPA3	-	Pgc7|STELLA	MIM:608408|HGNC:HGNC:19199|Ensembl:ENSG00000187569	12	12p13.31	developmental pluripotency associated 3	protein-coding	DPPA3	developmental pluripotency associated 3	O	developmental pluripotency-associated protein 3|stella-related protein	20201124	-
9606	359791	MED14P1	-	CRSP2P|CXorf4P|MED14P	HGNC:HGNC:2371|Ensembl:ENSG00000233774	Y	Yq11.221	mediator complex subunit 14 pseudogene 1	pseudo	MED14P1	mediator complex subunit 14 pseudogene 1	O	cofactor required for Sp1 transcriptional activation, subunit 2, 150kDa pseudogene|cofactor required for Sp1 transcriptional activation, subunit 2, pseudogene	20201124	-
9606	359792	EIF4A1P2	-	-	HGNC:HGNC:23946|Ensembl:ENSG00000235001	Y	Yp11.2	eukaryotic translation initiation factor 4A1 pseudogene 2	pseudo	EIF4A1P2	eukaryotic translation initiation factor 4A1 pseudogene 2	O	-	20201124	-
9606	359793	AGKP1	-	AGKY1	HGNC:HGNC:37661|Ensembl:ENSG00000226555	Y	Yq11.221	AGK pseudogene 1	pseudo	AGKP1	AGK pseudogene 1	O	acylglycerol kinase Y-linked pseudogene 1|acylglycerol kinase pseudogene 1	20201124	-
9606	359794	TUSC2P1	-	TUSC2P	HGNC:HGNC:23963|Ensembl:ENSG00000285470	Y	Yp11.2	TUSC2 pseudogene 1	pseudo	TUSC2P1	TUSC2 pseudogene 1	O	lung cancer candidate FUS1 pseudogene|tumor suppressor candidate 2 pseudogene 1	20201124	-
9606	359795	NEFLP1	-	-	HGNC:HGNC:37662	Y	Yq11.223	neurofilament light pseudogene 1	pseudo	NEFLP1	neurofilament light pseudogene 1	O	neurofilament, light polypeptide 68kDa pseudogene|neurofilament, light polypeptide pseudogene 1	20201124	-
9606	359796	KDM5DP1	-	SMCYP	HGNC:HGNC:23976	Y	Yq11.223	lysine demethylase 5D pseudogene 1	pseudo	KDM5DP1	lysine demethylase 5D pseudogene 1	O	Smcy homolog, Y chromosome pseudogene|lysine (K)-specific demethylase 5D pseudogene 1	20201124	-
9606	359797	MRPS5P4	-	-	HGNC:HGNC:29779|Ensembl:ENSG00000266915	18	18q21.32	mitochondrial ribosomal protein S5 pseudogene 4	pseudo	MRPS5P4	mitochondrial ribosomal protein S5 pseudogene 4	O	-	20201124	-
9606	359798	UBE2V1P3	-	-	HGNC:HGNC:23983	Y	Yp11.2	UBE2V1 pseudogene 3	pseudo	UBE2V1P3	UBE2V1 pseudogene 3	O	ubiquitin conjugating enzyme E2 V1 pseudogene 3|ubiquitin conjugating enzyme E2 variant 1 pseudogene 3	20201124	-
9606	359799	USP12PY	-	USP12P3	HGNC:HGNC:23195	Y	Yp11.2	USP12 pseudogene Y-linked	pseudo	USP12PY	USP12 pseudogene Y-linked	O	ubiquitin specific peptidase 12 pseudogene 3|ubiquitin specific peptidase 12 pseudogene Y-linked|ubiquitin specific protease 12 pseudogene 3|ubiquitin specific protease 12-like 1 pseudogene	20201124	-
9606	359800	VDAC1P6	-	-	HGNC:HGNC:37481	Y	Yp11.2	voltage dependent anion channel 1 pseudogene 6	pseudo	VDAC1P6	voltage dependent anion channel 1 pseudogene 6	O	-	20201124	-
9606	359802	MRPS10P2	-	MRPS10P3|MRPS10P4	HGNC:HGNC:29727|Ensembl:ENSG00000234325	3	3p26.1	mitochondrial ribosomal protein S10 pseudogene 2	pseudo	MRPS10P2	mitochondrial ribosomal protein S10 pseudogene 2	O	-	20201124	-
9606	359803	MRPS17P1	-	MRPS17P2	HGNC:HGNC:29734	1	1p34.1	mitochondrial ribosomal protein S17 pseudogene 1	pseudo	MRPS17P1	mitochondrial ribosomal protein S17 pseudogene 1	O	-	20201124	-
9606	359804	DAP3P1	-	DAP3P|MRPS29P1	HGNC:HGNC:17624	1	1q22	death associated protein 3 pseudogene 1	pseudo	DAP3P1	death associated protein 3 pseudogene 1	O	DAP3 pseudogene|mitochondrial ribosomal protein S29 pseudogene 1	20201124	-
9606	359805	PCNAP2	-	pF2PCNA	HGNC:HGNC:8733	4	4q23	proliferating cell nuclear antigen pseudogene 2	pseudo	PCNAP2	proliferating cell nuclear antigen pseudogene 2	O	PCNA pseudogene pF2PCNA	20201124	-
9606	359806	PCNAP1	-	p1PCNA	HGNC:HGNC:8732	4	4q23	proliferating cell nuclear antigen pseudogene 1	pseudo	PCNAP1	proliferating cell nuclear antigen pseudogene 1	O	PCNA pseudogene p1PCNA	20201124	-
9606	359809	PEG13	-	-	HGNC:HGNC:19969|Ensembl:ENSG00000282164	8	8q24.3	paternally expressed 13	ncRNA	PEG13	paternally expressed 13	O	-	20210109	-
9606	359817	MRPL30P2	-	MRPL30P3	HGNC:HGNC:29703	12	12p11.21	mitochondrial ribosomal protein L30 pseudogene 2	pseudo	MRPL30P2	mitochondrial ribosomal protein L30 pseudogene 2	O	-	20201124	-
9606	359819	LOC359819	-	-	Ensembl:ENSG00000250669	5	5q13.1	mitochondrial ribosomal protein L39 pseudogene	pseudo	-	-	-	-	20201124	-
9606	359821	MRPL42P5	-	-	HGNC:HGNC:29714	15	15q15.1	mitochondrial ribosomal protein L42 pseudogene 5	pseudo	MRPL42P5	mitochondrial ribosomal protein L42 pseudogene 5	O	-	20201124	-
9606	359822	KCNIP4-IT1	-	NCRNA00099|UM9(5)|UM9-5	HGNC:HGNC:29895|Ensembl:ENSG00000280650	4	4p15.2	KCNIP4 intronic transcript 1	ncRNA	KCNIP4-IT1	KCNIP4 intronic transcript 1	O	KCNIP4 intronic transcript 1 (non-protein coding)|non-coding transcript UM9(5)	20201124	-
9606	359825	PSORS9	-	-	MIM:607857	4	4q31-q34	psoriasis susceptibility 9	unknown	-	-	-	-	20191002	-
9606	359844	PRDX2P1	-	-	HGNC:HGNC:30020	13	13q12.3	peroxiredoxin 2 pseudogene 1	pseudo	PRDX2P1	peroxiredoxin 2 pseudogene 1	O	-	20201124	-
9606	359845	RFLNB	-	CFM1|FAM101B	MIM:615928|HGNC:HGNC:28705|Ensembl:ENSG00000183688	17	17p13.3	refilin B	protein-coding	RFLNB	refilin B	O	refilin-B|family with sequence similarity 101, member B|filamin-interacting protein FAM101B|protein FAM101B|refilinB|regulator of filamin protein B	20210103	-
9606	359941	CDK4P1	-	CDK4PS	HGNC:HGNC:19040|Ensembl:ENSG00000225036	1	1p21.1	cyclin dependent kinase 4 pseudogene 1	pseudo	CDK4P1	cyclin dependent kinase 4 pseudogene 1	O	cyclin-dependent kinase 4 pseudogene	20201124	-
9606	359948	IRF2BP2	-	CVID14	MIM:615332|HGNC:HGNC:21729|Ensembl:ENSG00000168264	1	1q42.3	interferon regulatory factor 2 binding protein 2	protein-coding	IRF2BP2	interferon regulatory factor 2 binding protein 2	O	interferon regulatory factor 2-binding protein 2|IRF-2-binding protein 2	20210123	-
9606	359996	SERBP1P2	-	-	HGNC:HGNC:23967|Ensembl:ENSG00000225878	Y	Yp11.2	SERPINE1 mRNA binding protein 1 pseudogene 2	pseudo	SERBP1P2	SERPINE1 mRNA binding protein 1 pseudogene 2	O	PAI-1 mRNA-binding protein pseudogene	20201124	-
9606	359997	ATP5PFP1	-	ATP5JP1	HGNC:HGNC:23933	Y	Yp11.2	ATP synthase peripheral stalk subunit F6 pseudogene 1	pseudo	ATP5PFP1	ATP synthase peripheral stalk subunit F6 pseudogene 1	O	ATP synthase, H+ transporting, mitochondrial F0 complex, subunit F6 pseudogene 1|ATP synthase, H+ transporting, mitochondrial Fo complex subunit F6 pseudogene 1	20201124	-
9606	359998	CHRFAM7AP2	-	-	HGNC:HGNC:23937	Y	Yq11.23	CHRFAM7A pseudogene 2	pseudo	CHRFAM7AP2	CHRFAM7A pseudogene 2	O	CHRNA7 (cholinergic receptor, nicotinic, alpha polypeptide 7, exons 5-10) and FAM7A (family with sequence similarity 7A, exons A-E) fusion pseudogene, centromeric	20201124	-
9606	359999	CHRFAM7AP1	-	-	HGNC:HGNC:37766	Y	Yq11.23	CHRFAM7A pseudogene 1	pseudo	CHRFAM7AP1	CHRFAM7A pseudogene 1	O	-	20201124	-
9606	360001	IFNWP18	-	LEIF-M	HGNC:HGNC:5450|Ensembl:ENSG00000223684	9	9p21.3	interferon omega 1 pseudogene 18	pseudo	IFNWP18	interferon omega 1 pseudogene 18	O	interferon, omega 18 (pseudogene)|pseudo-IFN-alpha-m processed pseudogene	20201124	-
9606	360002	TAF9P1	-	-	HGNC:HGNC:31743	Y	Yq11.222	TATA-box binding protein associated factor 9 pseudogene 1	pseudo	TAF9P1	TATA-box binding protein associated factor 9 pseudogene 1	O	TAF9 RNA polymerase II, TATA box binding protein (TBP)-associated factor, 32kDa pseudogene 1|TAF9 pseudogene 1	20201124	-
9606	360003	TAF9P2	-	-	HGNC:HGNC:31744	Y	Yq11.222	TATA-box binding protein associated factor 9 pseudogene 2	pseudo	TAF9P2	TATA-box binding protein associated factor 9 pseudogene 2	O	TAF9 RNA polymerase II, TATA box binding protein (TBP)-associated factor, 32kDa pseudogene 2|TAF9 pseudogene 2	20201124	-
9606	360008	GAPDHP17	-	GAPDHP18	HGNC:HGNC:37765	Y	Yq11.223	glyceraldehyde-3-phosphate dehydrogenase pseudogene 17	pseudo	GAPDHP17	glyceraldehyde-3-phosphate dehydrogenase pseudogene 17	O	actin, gamma 1 pseudogene|glyceraldehyde 3 phosphate dehydrogenase pseudogene 18	20201124	-
9606	360009	CYCSP49	-	CYCSP54|HCP49	HGNC:HGNC:23943	Y	Yq11.23	CYCS pseudogene 49	pseudo	CYCSP49	CYCS pseudogene 49	O	cytochrome c, somatic pseudogene 49|cytochrome c, somatic pseudogene 54	20201124	-
9606	360014	DLGAP5P1	-	-	HGNC:HGNC:23945|Ensembl:ENSG00000237195	Y	Yp11.2	DLGAP5 pseudogene 1	pseudo	DLGAP5P1	DLGAP5 pseudogene 1	O	discs large homolog associated protein 5 pseudogene 1|discs, large homolog 7 pseudogene	20201124	-
9606	360015	RFTN1P1	-	-	HGNC:HGNC:23971|Ensembl:ENSG00000234795	Y	Yp11.2	raftlin, lipid raft linker 1 pseudogene 1	pseudo	RFTN1P1	raftlin, lipid raft linker 1 pseudogene 1	O	raft-linking protein pseudogene	20201124	-
9606	360016	CICP2	-	-	HGNC:HGNC:23935	Y	Yq11.23	capicua transcriptional repressor pseudogene 2	pseudo	CICP2	capicua transcriptional repressor pseudogene 2	O	capicua homolog pseudogene 2	20201124	-
9606	360017	CICP1	-	-	HGNC:HGNC:23936	Y	Yq11.23	capicua transcriptional repressor pseudogene 1	pseudo	CICP1	capicua transcriptional repressor pseudogene 1	O	capicua homolog pseudogene 1	20201124	-
9606	360018	PRRC2CP1	-	BAT2D1P1|BAT2L2P1	HGNC:HGNC:23949	Y	Yp11.2	proline rich coiled-coil 2C pseudogene 1	pseudo	PRRC2CP1	proline rich coiled-coil 2C pseudogene 1	O	BAT2 domain containing 1 pseudogene 1|HBxAg transactivated protein 2 pseudogene|HLA-B associated transcript 2-like 2 pseudogene 1	20201124	-
9606	360019	KRT18P10	-	-	HGNC:HGNC:23962|Ensembl:ENSG00000214207	Y	Yp11.2	keratin 18 pseudogene 10	pseudo	KRT18P10	keratin 18 pseudogene 10	O	-	20201124	-
9606	360020	PPP1R12BP2	-	-	HGNC:HGNC:23970|Ensembl:ENSG00000205936	Y	Yq11.223	protein phosphatase 1 regulatory subunit 12B pseudogene 2	pseudo	PPP1R12BP2	protein phosphatase 1 regulatory subunit 12B pseudogene 2	O	protein phosphatase 1, regulatory (inhibitor) subunit 12B Y-linked pseudogene 2|protein phosphatase 1, regulatory (inhibitor) subunit 12B pseudogene|protein phosphatase 1, regulatory subunit 12B Y-linked pseudogene 2	20201124	-
9606	360021	PPP1R12BP1	-	PPP1R12BP|PPP1R12BPY1	HGNC:HGNC:18498|Ensembl:ENSG00000229238	Y	Yq11.23	protein phosphatase 1 regulatory subunit 12B pseudogene 1	pseudo	PPP1R12BP1	protein phosphatase 1 regulatory subunit 12B pseudogene 1	O	protein phosphatase 1, regulatory (inhibitor) subunit 12B Y-linked pseudogene 1|protein phosphatase 1, regulatory (inhibitor) subunit 12B pseudogene, Y-linked 1|protein phosphatase 1, regulatory subunit 12B pseudogene, Y-linked 1	20201124	-
9606	360022	PSIP1P2	-	-	HGNC:HGNC:23968	Y	Yq11.221	PC4 and SFRS1 interacting protein 1 pseudogene 2	pseudo	PSIP1P2	PC4 and SFRS1 interacting protein 1 pseudogene 2	O	PC4 and SFRS1 interacting protein 2 pseudogene	20201124	-
9606	360023	ZBTB41	-	FRBZ1|ZNF924	HGNC:HGNC:24819|Ensembl:ENSG00000177888	1	1q31.3	zinc finger and BTB domain containing 41	protein-coding	ZBTB41	zinc finger and BTB domain containing 41	O	zinc finger and BTB domain-containing protein 41|FRBZ1 protein (FRBZ1)	20201213	-
9606	360024	GOLGA6L11P	-	GOLGA6L15P	HGNC:HGNC:23958	Y	Yq11.23	golgin A6 family like 11, pseudogene	pseudo	GOLGA6L11P	golgin A6 family like 11, pseudogene	O	golgin A6 family-like 15, pseudogene|intersectin 2 pseudogene	20201124	-
9606	360025	GOLGA6L12P	-	-	HGNC:HGNC:23959	Y	Yq11.23	golgin A6 family like 12, pseudogene	pseudo	GOLGA6L12P	golgin A6 family like 12, pseudogene	O	intersectin 2 pseudogene	20201124	-
9606	360026	GOLGA6L13P	-	-	HGNC:HGNC:23960	Y	Yq11.23	golgin A6 family like 13, pseudogene	pseudo	GOLGA6L13P	golgin A6 family like 13, pseudogene	O	intersectin 2 pseudogene	20201124	-
9606	360027	GOLGA6L14P	-	-	HGNC:HGNC:23961	Y	Yq11.23	golgin A6 family like 14, pseudogene	pseudo	GOLGA6L14P	golgin A6 family like 14, pseudogene	O	intersectin 2 pseudogene	20201124	-
9606	360028	TMEM167AP1	-	-	HGNC:HGNC:23956	Y	Yq11.223	transmembrane protein 167A pseudogene 1	pseudo	TMEM167AP1	transmembrane protein 167A pseudogene 1	O	-	20201124	-
9606	360029	FAM199YP	-	FAM199Y	HGNC:HGNC:23951	Y	Yp11.2	family with sequence similarity 199, Y-linked, pseudogene	pseudo	FAM199YP	family with sequence similarity 199, Y-linked, pseudogene	O	-	20201124	-
9606	360030	NANOGNB	-	-	HGNC:HGNC:24958|Ensembl:ENSG00000205857	12	12p13.31	NANOG neighbor homeobox	protein-coding	NANOGNB	NANOG neighbor homeobox	O	NANOG neighbor homeobox|homeobox C14|homeobox protein C14	20201213	-
9606	360132	FKBP9P1	-	FKBP9L	HGNC:HGNC:23568|Ensembl:ENSG00000176826	7	7p11.2	FKBP prolyl isomerase 9 pseudogene 1	pseudo	FKBP9P1	FKBP prolyl isomerase 9 pseudogene 1	O	FK506 binding protein 9 pseudogene 1|FK506 binding protein 9-like	20201124	-
9606	360155	CYCSP52	-	HC6|HCP2	HGNC:HGNC:24393|Ensembl:ENSG00000235700	1	1q23.1	CYCS pseudogene 52	pseudo	CYCSP52	CYCS pseudogene 52	O	cytochrome c, somatic pseudogene 52|somatic cytochrome c (HC6) processed pseudogene	20201124	-
9606	360156	CYCSP53	-	HCP3	HGNC:HGNC:24404|Ensembl:ENSG00000234333	1	1q24.3	CYCS pseudogene 53	pseudo	CYCSP53	CYCS pseudogene 53	O	cytochrome c, somatic pseudogene 53	20201124	-
9606	360157	CYCSP4	-	HCP4	HGNC:HGNC:24413	1	1q32.1	CYCS pseudogene 4	pseudo	CYCSP4	CYCS pseudogene 4	O	cytochrome c, somatic pseudogene 4	20201124	-
9606	360158	CYCSP5	-	HCP5	HGNC:HGNC:24416|Ensembl:ENSG00000227735	1	1q44	CYCS pseudogene 5	pseudo	CYCSP5	CYCS pseudogene 5	O	cytochrome c, somatic pseudogene 5	20201124	-
9606	360159	CYCSP6	-	HCP6	HGNC:HGNC:24421	2	2p12	CYCS pseudogene 6	pseudo	CYCSP6	CYCS pseudogene 6	O	cytochrome c, somatic pseudogene 6	20201124	-
9606	360160	CYCSP8	-	HCP8	HGNC:HGNC:24423	2	2q21.1	CYCS pseudogene 8	pseudo	CYCSP8	CYCS pseudogene 8	O	cytochrome c, somatic pseudogene 8	20201124	-
9606	360163	CYCTP	-	HCP9	HGNC:HGNC:24424|Ensembl:ENSG00000249909	2	2q31.2	cytochrome c, testis, pseudogene	pseudo	CYCTP	cytochrome c, testis, pseudogene	O	cytochrome c, somatic pseudogene	20201124	-
9606	360165	NDUFA4P1	-	NDUFA4	HGNC:HGNC:29835	1	1p13.3	NDUFA4 pseudogene 1	pseudo	NDUFA4P1	NDUFA4 pseudogene 1	O	NADH dehydrogenase (ubiquinone) 1 alpha subcomplex, 4, 9kDa, pseudogene 1|NDUFA4, mitochondrial complex associated pseudogene 1	20201124	-
9606	360166	CYCSP10	-	HCP10	HGNC:HGNC:24384	3	3p25.3	CYCS pseudogene 10	pseudo	CYCSP10	CYCS pseudogene 10	O	cytochrome c, somatic pseudogene 10	20201124	-
9606	360167	CYCSP11	-	HCP11	HGNC:HGNC:24385	3	3p25.3	CYCS pseudogene 11	pseudo	CYCSP11	CYCS pseudogene 11	O	cytochrome c, somatic pseudogene 11	20201124	-
9606	360168	CYCSP12	-	CYCSP13|HCP12|HCP13	HGNC:HGNC:24386	3	3p25.2	CYCS pseudogene 12	pseudo	CYCSP12	CYCS pseudogene 12	O	cytochrome c, somatic pseudogene 12|cytochrome c, somatic pseudogene 13	20201124	-
9606	360170	CYCSP14	-	HCP14	HGNC:HGNC:24388	4	4q28.2	CYCS pseudogene 14	pseudo	CYCSP14	CYCS pseudogene 14	O	cytochrome c, somatic pseudogene 14	20201124	-
9606	360171	CYCSP16	-	HCP16	HGNC:HGNC:24389	6	6q15	CYCS pseudogene 16	pseudo	CYCSP16	CYCS pseudogene 16	O	cytochrome c, somatic pseudogene 16	20201124	-
9606	360172	CYCSP17	-	HCP17	HGNC:HGNC:24390	6	6q16.1	CYCS pseudogene 17	pseudo	CYCSP17	CYCS pseudogene 17	O	cytochrome c, somatic pseudogene 17	20201124	-
9606	360173	CYCSP18	-	HCP18	HGNC:HGNC:24391	7	7q21.3	CYCS pseudogene 18	pseudo	CYCSP18	CYCS pseudogene 18	O	cytochrome c, somatic pseudogene 18	20201124	-
9606	360174	CYCSP19	-	HCP19	HGNC:HGNC:24392	7	7q31.31	CYCS pseudogene 19	pseudo	CYCSP19	CYCS pseudogene 19	O	cytochrome c, somatic pseudogene 19	20201124	-
9606	360175	CYCSP22	-	HCP22	HGNC:HGNC:24396	8	8q11.21	CYCS pseudogene 22	pseudo	CYCSP22	CYCS pseudogene 22	O	cytochrome c, somatic pseudogene 22	20201124	-
9606	360176	CYCSP23	-	HCP23	HGNC:HGNC:24397|Ensembl:ENSG00000253495	8	8q24.12	CYCS pseudogene 23	pseudo	CYCSP23	CYCS pseudogene 23	O	cytochrome c, somatic pseudogene 23	20201124	-
9606	360177	CYCSP24	-	HC3|HCP24|HCP31	HGNC:HGNC:24398	9	9q22.32	CYCS pseudogene 24	pseudo	CYCSP24	CYCS pseudogene 24	O	cytochrome c, somatic pseudogene 24	20201124	-
9606	360178	CYCSP26	-	HCP26	HGNC:HGNC:24400	11	11q12.1	CYCS pseudogene 26	pseudo	CYCSP26	CYCS pseudogene 26	O	cytochrome c, somatic pseudogene 26	20201124	-
9606	360179	CYCSP28	-	HCP28	HGNC:HGNC:24402	11	11q14.1	CYCS pseudogene 28	pseudo	CYCSP28	CYCS pseudogene 28	O	cytochrome c, somatic pseudogene 28	20201124	-
9606	360180	CYCSP29	-	HCP29	HGNC:HGNC:24403	11	11q22.3	CYCS pseudogene 29	pseudo	CYCSP29	CYCS pseudogene 29	O	cytochrome c, somatic pseudogene 29	20201124	-
9606	360181	CYCSP32	-	HCP32	HGNC:HGNC:24406	13	13q12.11	CYCS pseudogene 32	pseudo	CYCSP32	CYCS pseudogene 32	O	cytochrome c, somatic pseudogene 32	20201124	-
9606	360182	CYCSP34	-	HCP34	HGNC:HGNC:24408	13	13q14.11	CYCS pseudogene 34	pseudo	CYCSP34	CYCS pseudogene 34	O	cytochrome c, somatic pseudogene 34	20201124	-
9606	360183	CYCSP2	-	HCP37	HGNC:HGNC:24410|Ensembl:ENSG00000259547	15	15q15.1	CYCS pseudogene 2	pseudo	CYCSP2	CYCS pseudogene 2	O	cytochrome c, somatic pseudogene 2	20201124	-
9606	360184	CYCSP38	-	HC2|HCP38	HGNC:HGNC:24411	15	15q22.2	CYCS pseudogene 38	pseudo	CYCSP38	CYCS pseudogene 38	O	cytochrome c, somatic pseudogene 38	20201124	-
9606	360185	CYCSP40	-	HC7|HCP40	HGNC:HGNC:24414	17	17q25.2	CYCS pseudogene 40	pseudo	CYCSP40	CYCS pseudogene 40	O	cytochrome c, somatic pseudogene 40	20201124	-
9606	360186	CYCSP41	-	CYC1LP4|HCP41	HGNC:HGNC:2580	21	21p11.2	CYCS pseudogene 41	pseudo	CYCSP41	CYCS pseudogene 41	O	cytochrome c pseudogene|cytochrome c, somatic pseudogene 41|cytochrome c-1-like pseudogene 4	20201124	-
9606	360187	CYCSP43	-	HCP43	HGNC:HGNC:24417	X	Xq13.1	CYCS pseudogene 43	pseudo	CYCSP43	CYCS pseudogene 43	O	cytochrome c, somatic pseudogene 43	20201124	-
9606	360188	CYCSP48	-	HCP48	HGNC:HGNC:23942	Y	Yq11.23	CYCS pseudogene 48	pseudo	CYCSP48	CYCS pseudogene 48	O	cytochrome c, somatic pseudogene 48	20201124	-
9606	360200	TMPRSS9	-	-	MIM:610477|HGNC:HGNC:30079|Ensembl:ENSG00000178297	19	19p13.3	transmembrane serine protease 9	protein-coding	TMPRSS9	transmembrane serine protease 9	O	transmembrane protease serine 9|polyserase-1|polyserase-I|polyserine protease 1|transmembrane protease, serine 9	20201208	-
9606	360203	GLT6D1	-	GLTDC1|GT6M7	MIM:613699|HGNC:HGNC:23671|Ensembl:ENSG00000204007	9	9q34.3	glycosyltransferase 6 domain containing 1	protein-coding	GLT6D1	glycosyltransferase 6 domain containing 1	O	putative glycosyltransferase 6 domain-containing protein 1|galactosyltransferase family 6 domain containing 1|glycosyltransferase 6 domain-containing protein 1	20201124	-
9606	360205	PRAC2	-	C17orf93|HOXB-AS5|HOXB13-AS1|HOXBAS5|NCRNA00253	MIM:610787|HGNC:HGNC:30143|Ensembl:ENSG00000229637	17	17q21.32	PRAC2 small nuclear protein	protein-coding	PRAC2	PRAC2 small nuclear protein	O	putative protein PRAC2|HOXB cluster antisense RNA 5|prostate cancer susceptibility candidate 2|prostate, rectum and colon 2|prostate, rectum and colon expressed gene 2 protein|prostate, rectum and colon expressed gene protein 2|putative protein PRCA2|small nuclear protein PRAC2	20201124	-
9606	360219	GCRG224	-	GCRG-P224	MIM:610888	11	11q14.1	gastric cancer-related gene GCRG224	ncRNA	-	-	-	-	20190324	-
9606	360226	PRSS41	-	TESSP1	HGNC:HGNC:30715|Ensembl:ENSG00000215148	16	16p13.3	serine protease 41	protein-coding	PRSS41	serine protease 41	O	serine protease 41|protease, serine 41|putative serine protease 41|testis-specific serine protease 1	20201208	-
9606	360227	OTUD4P1	-	HIN1L	HGNC:HGNC:33912	12	12p13.32	OTUD4 pseudogene 1	pseudo	OTUD4P1	OTUD4 pseudogene 1	O	HIN1-like cysteine protease|OTU domain containing 4 pseudogene	20201124	-
9606	373071	AIS1	-	-	MIM:607836	1	1p31	autoimmune susceptibility 1	unknown	-	-	-	-	20191002	-
9606	373073	CLAM	-	PCH3	MIM:608027	7	7q11-q21	cerebellar atrophy with progressive microcephaly	unknown	-	-	-	-	20191002	-
9606	373156	GSTK1	-	GST|GST 13-13|GST13|GST13-13|GSTK1-1|hGSTK1	MIM:602321|HGNC:HGNC:16906|Ensembl:ENSG00000197448	7	7q34	glutathione S-transferase kappa 1	protein-coding	GSTK1	glutathione S-transferase kappa 1	O	glutathione S-transferase kappa 1|GST class-kappa|glutathione S-transferase k1|glutathione S-transferase subunit 13 homolog	20210114	-
9606	373159	STK19B	-	RP2|STK19P|bPG116M5.10	HGNC:HGNC:21668	6	6p21.33	serine/threonine kinase 19B (pseudogene)	pseudo	STK19B	serine/threonine kinase 19B (pseudogene)	O	serine/threonine kinase 19 pseudogene	20201124	-
9606	373509	USP50	-	-	HGNC:HGNC:20079|Ensembl:ENSG00000170236	15	15q21.2	ubiquitin specific peptidase 50	protein-coding	USP50	ubiquitin specific peptidase 50	O	inactive ubiquitin carboxyl-terminal hydrolase 50|inactive ubiquitin-specific peptidase 50|ubiquitin specific protease 50	20201213	-
9606	373856	USP41	-	-	HGNC:HGNC:20070|Ensembl:ENSG00000161133	22	22q11.21	ubiquitin specific peptidase 41	protein-coding	USP41	ubiquitin specific peptidase 41	O	putative ubiquitin carboxyl-terminal hydrolase 41|deubiquitinating enzyme 41|ubiquitin specific proteinase 41|ubiquitin thioesterase 41|ubiquitin thiolesterase 41|ubiquitin-specific-processing protease 41	20201213	-
9606	373861	H1-9P	-	H1-9|H1.9|HILS1	MIM:608101|HGNC:HGNC:30616	17	17q21.33	H1.9 linker histone, pseudogene	pseudo	H1-9P	H1.9 linker histone, pseudogene	O	histone linker H1 domain, spermatid-specific 1 (pseudogene)|spermatid-specific linker histone H1-like protein	20201124	-
9606	373863	DND1	-	RBMS4	MIM:609385|HGNC:HGNC:23799|Ensembl:ENSG00000256453	5	5q31.3	DND microRNA-mediated repression inhibitor 1	protein-coding	DND1	DND microRNA-mediated repression inhibitor 1	O	dead end protein homolog 1|RNA-binding motif, single-stranded-interacting protein 4|dead end homolog 1	20201213	-
9606	374286	CDRT1	-	C170RF1|C17ORF1|C17ORF1A|FBXW10B|FBXW10P1|HREP|SM25H2	MIM:604596|HGNC:HGNC:14379|Ensembl:ENSG00000241322	17	17p12	CMT1A duplicated region transcript 1	protein-coding	CDRT1	CMT1A duplicated region transcript 1	O	CMT1A duplicated region transcript 1 protein|Charcot-Marie-Tooth duplicated region transcript 1|F-box and WD repeat domain containing 10 pseudogene 1|F-box and WD-40 domain protein 10 pseudogene 1	20201124	-
9606	374291	NDUFS7	-	CI-20|CI-20KD|MC1DN3|MY017|PSST	MIM:601825|HGNC:HGNC:7714|Ensembl:ENSG00000115286	19	19p13.3	NADH:ubiquinone oxidoreductase core subunit S7	protein-coding	NDUFS7	NADH:ubiquinone oxidoreductase core subunit S7	O	NADH dehydrogenase [ubiquinone] iron-sulfur protein 7, mitochondrial|NADH dehydrogenase (ubiquinone) Fe-S protein 7, 20kDa (NADH-coenzyme Q reductase)|NADH-coenzyme Q reductase|NADH-ubiquinone oxidoreductase 20 kDa subunit|NADH:ubiquinone oxidoreductase PSST subunit|PSST subunit|complex I 20kDa subunit|complex I, mitochondrial respiratory chain, 20-KD subunit|complex I-20kD	20210103	-
9606	374308	PTCHD3	-	PTR	MIM:611791|HGNC:HGNC:24776|Ensembl:ENSG00000182077	10	10p12.1	patched domain containing 3	protein-coding	PTCHD3	patched domain containing 3	O	patched domain-containing protein 3|patched-related protein	20201213	-
9606	374354	NHLRC2	-	FINCA	MIM:618277|HGNC:HGNC:24731|Ensembl:ENSG00000196865	10	10q25.3	NHL repeat containing 2	protein-coding	NHLRC2	NHL repeat containing 2	O	NHL repeat-containing protein 2|1200003G01Rik|novel NHL repeat domain containing protein	20210123	-
9606	374355	CCDC172	-	C10orf96	HGNC:HGNC:30524|Ensembl:ENSG00000182645	10	10q25.3	coiled-coil domain containing 172	protein-coding	CCDC172	coiled-coil domain containing 172	O	coiled-coil domain-containing protein 172|UPF0628 protein C10orf96	20201124	-
9606	374378	GALNT18	-	GALNACT18|GALNT15|GALNTL4|GalNAc-T15|GalNAc-T18	MIM:615136|HGNC:HGNC:30488|Ensembl:ENSG00000110328	11	11p15.4	polypeptide N-acetylgalactosaminyltransferase 18	protein-coding	GALNT18	polypeptide N-acetylgalactosaminyltransferase 18	O	polypeptide N-acetylgalactosaminyltransferase 18|GalNAc-transferase 18|UDP-GalNAc:polypeptide N-acetylgalactosaminyltransferase-like protein 4|UDP-N-acetyl-alpha-D-galactosamine:polypeptide N-acetylgalactosaminyltransferase 15|UDP-N-acetyl-alpha-D-galactosamine:polypeptide N-acetylgalactosaminyltransferase 18|UDP-N-acetyl-alpha-D-galactosamine:polypeptide N-acetylgalactosaminyltransferase-like 4|galNAc-T-like protein 4|polypeptide GalNAc transferase 18|polypeptide GalNAc transferase-like protein 4|polypeptide N-acetylgalactosaminyltransferase-like protein 4|pp-GaNTase-like protein 4|protein-UDP acetylgalactosaminyltransferase-like protein 4|putative polypeptide N-acetylgalactosaminyltransferase-like protein 4	20201213	-
9606	374383	NCR3LG1	-	B7-H6|B7H6|DKFZp686O24166	MIM:613714|HGNC:HGNC:42400|Ensembl:ENSG00000188211	11	11p15.1	natural killer cell cytotoxicity receptor 3 ligand 1	protein-coding	NCR3LG1	natural killer cell cytotoxicity receptor 3 ligand 1	O	natural cytotoxicity triggering receptor 3 ligand 1|B7 homolog 6|putative Ig-like domain-containing protein DKFZp686O24166/DKFZp686I21167	20201220	-
9606	374387	LINC02716	-	DKFZp779M0652	HGNC:HGNC:25454|Ensembl:ENSG00000205106	11	11p11.2	long intergenic non-protein coding RNA 2716	ncRNA	LINC02716	long intergenic non-protein coding RNA 2716	O	-	20201124	-
9606	374393	FAM111B	-	CANP|POIKTMP	MIM:615584|HGNC:HGNC:24200|Ensembl:ENSG00000189057	11	11q12.1	FAM111 trypsin like peptidase B	protein-coding	FAM111B	FAM111 trypsin like peptidase B	O	serine protease FAM111B|cancer-associated nucleoprotein|family with sequence similarity 111 member B	20201213	-
9606	374395	TMEM179B	-	-	HGNC:HGNC:33744|Ensembl:ENSG00000185475	11	11q12.3	transmembrane protein 179B	protein-coding	TMEM179B	transmembrane protein 179B	O	transmembrane protein 179B	20201124	-
9606	374403	TBC1D10C	-	CARABIN|EPI64C	MIM:610831|HGNC:HGNC:24702|Ensembl:ENSG00000175463	11	11q13.2	TBC1 domain family member 10C	protein-coding	TBC1D10C	TBC1 domain family member 10C	O	carabin	20201213	-
9606	374407	DNAJB13	-	CILD34|RSPH16A|TSARG5|TSARG6	MIM:610263|HGNC:HGNC:30718|Ensembl:ENSG00000187726	11	11q13.4	DnaJ heat shock protein family (Hsp40) member B13	protein-coding	DNAJB13	DnaJ heat shock protein family (Hsp40) member B13	O	dnaJ homolog subfamily B member 13|DnaJ (Hsp40) homolog, subfamily B, member 13|DnaJ (Hsp40) related, subfamily B, member 13|DnaJ-like protein|radial spoke 16 homolog A|testis and spermatogenesis cell-related protein 6|testis spermatocyte apoptosis-related gene 6 protein|testis spermatogenesis apoptosis-related gene 3 protein|testis spermatogenesis apoptosis-related gene 6 protein	20201124	-
9606	374443	LOC374443	-	-	Ensembl:ENSG00000256594	12	12p13.31	C-type lectin domain family 2 member D pseudogene	pseudo	-	-	-	CLR pseudogene	20201124	-
9606	374454	KRT77	-	K1B|KRT1B	MIM:611158|HGNC:HGNC:20411|Ensembl:ENSG00000189182	12	12q13.13	keratin 77	protein-coding	KRT77	keratin 77	O	keratin, type II cytoskeletal 1b|CK-1B|K77|cytokeratin-1B|keratin 1B|keratin 77, type II|type-II keratin Kb39	20201124	-
9606	374462	PTPRQ	-	DFNA73|DFNB84|DFNB84A|PTPGMC1|R-PTP-Q	MIM:603317|HGNC:HGNC:9679|Ensembl:ENSG00000139304	12	12q21.31	protein tyrosine phosphatase receptor type Q	protein-coding	PTPRQ	protein tyrosine phosphatase receptor type Q	O	phosphatidylinositol phosphatase PTPRQ|phosphotidylinositol phosphatase PTPRQ|protein-tyrosine phosphatase, receptor-type, expressed by glomerular mesangial cells	20210123	-
9606	374470	C12orf42	-	-	HGNC:HGNC:24729|Ensembl:ENSG00000179088	12	12q23.2-q23.3	chromosome 12 open reading frame 42	protein-coding	C12orf42	chromosome 12 open reading frame 42	O	uncharacterized protein C12orf42	20201125	-
9606	374491	TPTE2P6	-	-	HGNC:HGNC:42644	13	13q12.12	transmembrane phosphoinositide 3-phosphatase and tensin homolog 2 pseudogene 6	pseudo	TPTE2P6	transmembrane phosphoinositide 3-phosphatase and tensin homolog 2 pseudogene 6	O	TPTE and PTEN homologous inositol lipid phosphatase pseudogene	20201124	-
9606	374500	THSD1P1	-	THSD1P	HGNC:HGNC:31375	13	13q14.3	thrombospondin type 1 domain containing 1 pseudogene 1	pseudo	THSD1P1	thrombospondin type 1 domain containing 1 pseudogene 1	O	THSD1 pseudogene|thrombospondin, type I, domain containing 1 pseudogene 1	20201124	-
9606	374569	ASPG	-	C14orf76|GPA/WT|LYSOLP	MIM:618472|HGNC:HGNC:20123|Ensembl:ENSG00000166183	14	14q32.33	asparaginase	protein-coding	ASPG	asparaginase	O	60 kDa lysophospholipase|asparaginase homolog|lysophospholipase-transacylase|wild-type L-asparaginase	20201124	-
9606	374618	TEX9	-	-	HGNC:HGNC:29585|Ensembl:ENSG00000151575	15	15q21.3	testis expressed 9	protein-coding	TEX9	testis expressed 9	O	testis-expressed protein 9|testis-expressed sequence 9 protein	20201124	-
9606	374650	GOLGA6L5P	-	GOLGA6L5|GOLGA6L8	HGNC:HGNC:30472	15	15q25.2	golgin A6 family like 5, pseudogene	pseudo	GOLGA6L5P	golgin A6 family like 5, pseudogene	O	Golgin subfamily A member 6-like protein 8|golgi autoantigen, golgin subfamily a, 6-like 5 (pseudogene)|golgi autoantigen, golgin subfamily a, 6-like 8|golgi autoantigen, golgin subfamily a-like pseudogene	20201124	-
9606	374654	KIF7	-	ACLS|AGBK|HLS2|JBTS12|UNQ340	MIM:611254|HGNC:HGNC:30497|Ensembl:ENSG00000166813	15	15q26.1	kinesin family member 7	protein-coding	KIF7	kinesin family member 7	O	kinesin-like protein KIF7|EQYK340	20201124	-
9606	374655	ZNF710	-	-	HGNC:HGNC:25352|Ensembl:ENSG00000140548	15	15q26.1	zinc finger protein 710	protein-coding	ZNF710	zinc finger protein 710	O	zinc finger protein 710	20201213	-
9606	374659	HDDC3	-	(ppGpp)ase|MESH1	HGNC:HGNC:30522|Ensembl:ENSG00000184508	15	15q26.1	HD domain containing 3	protein-coding	HDDC3	HD domain containing 3	O	guanosine-3',5'-bis(diphosphate) 3'-pyrophosphohydrolase MESH1|HD domain-containing protein 3|metazoan SpoT homolog 1|penta-phosphate guanosine-3'-pyrophosphohydrolase	20210110	-
9606	374666	WASH3P	-	FAM39DP	HGNC:HGNC:24362	15	15q26.3	WASP family homolog 3, pseudogene	pseudo	WASH3P	WASP family homolog 3, pseudogene	O	WAS protein family homolog 3, pseudogene|family with sequence similarity 39, member D pseudogene	20201124	-
9606	374677	WASH4P	-	CXYorf1P|FAM39CP	HGNC:HGNC:14126	16	16p13.3	WASP family homolog 4, pseudogene	pseudo	WASH4P	WASP family homolog 4, pseudogene	O	Putative WAS protein family homolog 4|WAS protein family homolog 4, pseudogene|family with sequence similarity 39, member C pseudogene|pseudogene of CXYorf1	20201124	-
9606	374739	TEPP	-	-	MIM:610264|HGNC:HGNC:33745|Ensembl:ENSG00000159648	16	16q21	testis, prostate and placenta expressed	protein-coding	TEPP	testis, prostate and placenta expressed	O	testis, prostate and placenta-expressed protein|testicular tissue protein Li 196|testis/prostate/placenta-expressed protein	20201124	-
9606	374768	SPEM1	-	C17orf83	MIM:615116|HGNC:HGNC:32429|Ensembl:ENSG00000181323	17	17p13.1	spermatid maturation 1	protein-coding	SPEM1	spermatid maturation 1	O	spermatid maturation protein 1	20201124	-
9606	374786	EFCAB5	-	-	HGNC:HGNC:24801|Ensembl:ENSG00000176927	17	17q11.2	EF-hand calcium binding domain 5	protein-coding	EFCAB5	EF-hand calcium binding domain 5	O	EF-hand calcium-binding domain-containing protein 5	20201217	-
9606	374819	LRRC37A3	-	LRRC37|LRRC37A	MIM:616557|HGNC:HGNC:32427|Ensembl:ENSG00000176809	17	17q24.1	leucine rich repeat containing 37 member A3	protein-coding	LRRC37A3	leucine rich repeat containing 37 member A3	O	leucine-rich repeat-containing protein 37A3	20201124	-
9606	374860	ANKRD30B	-	NY-BR-1.1	MIM:616565|HGNC:HGNC:24165|Ensembl:ENSG00000180777	18	18p11.21	ankyrin repeat domain 30B	protein-coding	ANKRD30B	ankyrin repeat domain 30B	O	ankyrin repeat domain-containing protein 30B|serologically defined breast cancer antigen NY-BR-1.1	20201124	-
9606	374864	CCDC178	-	C18orf34	HGNC:HGNC:29588|Ensembl:ENSG00000166960	18	18q12.1	coiled-coil domain containing 178	protein-coding	CCDC178	coiled-coil domain containing 178	O	coiled-coil domain-containing protein 178	20201124	-
9606	374868	ATP9B	-	ATPASEP|ATPIIB|HUSSY-20|NEO1L|hMMR1	MIM:614446|HGNC:HGNC:13541|Ensembl:ENSG00000166377	18	18q23	ATPase phospholipid transporting 9B (putative)	protein-coding	ATP9B	ATPase phospholipid transporting 9B (putative)	O	probable phospholipid-transporting ATPase IIB|ATPase type IV, phospholipid transporting (P-type)|ATPase, class II, type 9B|macrophage MHC receptor 1	20201124	-
9606	374872	PEAK3	-	C19orf35	MIM:618526|HGNC:HGNC:24793|Ensembl:ENSG00000188305	19	19p13.3	PEAK family member 3	protein-coding	PEAK3	PEAK family member 3	O	protein PEAK3	20201124	-
9606	374875	HSD11B1L	-	11-DH3|11-beta-HSD3|HSD1L|HSD3|SCDR10|SCDR10B|SDR26C2	HGNC:HGNC:30419|Ensembl:ENSG00000167733	19	19p13.3	hydroxysteroid 11-beta dehydrogenase 1 like	protein-coding	HSD11B1L	hydroxysteroid 11-beta dehydrogenase 1 like	O	hydroxysteroid 11-beta-dehydrogenase 1-like protein|11-beta-hydroxysteroid dehydrogenase type 3|short chain dehydrogenase/reductase 10|short chain dehydrogenase/reductase family 26C member 2	20210114	-
9606	374877	TEX45	-	C19orf45	HGNC:HGNC:24745|Ensembl:ENSG00000198723	19	19p13.2	testis expressed 45	protein-coding	TEX45	testis expressed 45	O	testis-expressed protein 45|uncharacterized protein C19orf45	20201124	-
9606	374879	ZNF699	-	hang	MIM:609571|HGNC:HGNC:24750|Ensembl:ENSG00000196110	19	19p13.2	zinc finger protein 699	protein-coding	ZNF699	zinc finger protein 699	O	zinc finger protein 699|hangover homolog|hangover, Drosophila, homolog of	20210103	-
9606	374882	TMEM205	-	UNQ501	MIM:613771|HGNC:HGNC:29631|Ensembl:ENSG00000105518	19	19p13.2	transmembrane protein 205	protein-coding	TMEM205	transmembrane protein 205	O	transmembrane protein 205|MBC3205	20201124	-
9606	374887	YJEFN3	-	-	MIM:618607|HGNC:HGNC:24785|Ensembl:ENSG00000250067	19	19p13.11	YjeF N-terminal domain containing 3	protein-coding	YJEFN3	YjeF N-terminal domain containing 3	O	yjeF N-terminal domain-containing protein 3|apoA-I-binding protein 2|apolipoprotein A1 binding protein|hYjeF_N3|hYjeF_N3-19p13.11|yjeF_N3	20201124	-
9606	374890	LINC01785	-	-	HGNC:HGNC:25060|Ensembl:ENSG00000268038	19	19p12	long intergenic non-protein coding RNA 1785	ncRNA	LINC01785	long intergenic non-protein coding RNA 1785	O	-	20201124	-
9606	374897	SBSN	-	UNQ698	MIM:609969|HGNC:HGNC:24950|Ensembl:ENSG00000189001	19	19q13.12	suprabasin	protein-coding	SBSN	suprabasin	O	suprabasin|HLAR698	20210103	-
9606	374899	ZNF829	-	-	HGNC:HGNC:34032|Ensembl:ENSG00000185869	19	19q13.12	zinc finger protein 829	protein-coding	ZNF829	zinc finger protein 829	O	zinc finger protein 829	20201213	-
9606	374900	ZNF568	-	ZFP568	MIM:617566|HGNC:HGNC:25392|Ensembl:ENSG00000198453	19	19q13.12	zinc finger protein 568	protein-coding	ZNF568	zinc finger protein 568	O	zinc finger protein 568	20210103	-
9606	374907	B3GNT8	-	B3GALT7|BGALT15|beta3Gn-T8	MIM:615357|HGNC:HGNC:24139|Ensembl:ENSG00000177191	19	19q13.2	UDP-GlcNAc:betaGal beta-1,3-N-acetylglucosaminyltransferase 8	protein-coding	B3GNT8	UDP-GlcNAc:betaGal beta-1,3-N-acetylglucosaminyltransferase 8	O	UDP-GlcNAc:betaGal beta-1,3-N-acetylglucosaminyltransferase 8|BGnT-8|UDP-Gal:betaGal beta 1,3-galactosyltransferase polypeptide 7|beta galactosyltransferase BGALT15|beta-1,3-Gn-T8|beta-1,3-N-acetylglucosaminyltransferase 8|beta1,3-N-acetylglucosaminyltransferase 8	20210107	-
9606	374918	IGFL1	-	APRG644|UNQ644	MIM:610544|HGNC:HGNC:24093|Ensembl:ENSG00000188293	19	19q13.32	IGF like family member 1	protein-coding	IGFL1	IGF like family member 1	O	insulin growth factor-like family member 1	20201124	-
9606	374920	ZSWIM9	-	C19orf68	HGNC:HGNC:34495|Ensembl:ENSG00000185453	19	19q13.33	zinc finger SWIM-type containing 9	protein-coding	ZSWIM9	zinc finger SWIM-type containing 9	O	uncharacterized protein ZSWIM9|uncharacterized protein C19orf68	20201124	-
9606	374928	ZNF773	-	ZNF419B	HGNC:HGNC:30487|Ensembl:ENSG00000152439	19	19q13.43	zinc finger protein 773	protein-coding	ZNF773	zinc finger protein 773	O	zinc finger protein 773|zinc finger protein 419B	20201124	-
9606	374946	DRAXIN	-	AGPA3119|C1orf187|UNQ3119|neucrin	MIM:612682|HGNC:HGNC:25054|Ensembl:ENSG00000162490	1	1p36.22	dorsal inhibitory axon guidance protein	protein-coding	DRAXIN	dorsal inhibitory axon guidance protein	O	draxin|dorsal repulsive axon guidance protein|neural tissue-specific cysteine-rich protein	20201213	-
9606	374955	SPATA21	-	spergen-2|spergen2	HGNC:HGNC:28026|Ensembl:ENSG00000187144	1	1p36.13	spermatogenesis associated 21	protein-coding	SPATA21	spermatogenesis associated 21	O	spermatogenesis-associated protein 21	20201124	-
9606	374969	SVBP	-	CCDC23|NEDAHM	MIM:617853|HGNC:HGNC:29204|Ensembl:ENSG00000177868	1	1p34.2	small vasohibin binding protein	protein-coding	SVBP	small vasohibin binding protein	O	small vasohibin-binding protein|coiled-coil domain containing 23|coiled-coil domain-containing protein 23	20210123	-
9606	374973	TEX38	-	ATPAF1-AS1|C1orf223|THEG4	HGNC:HGNC:29589|Ensembl:ENSG00000186118	1	1p33	testis expressed 38	protein-coding	TEX38	testis expressed 38	O	testis-expressed protein 38|ATPAF1 antisense RNA 1|ATPAF1 antisense gene protein 1|testis highly expressed protein 4|testis-expressed sequence 38 protein	20201124	-
9606	374977	MROH7	-	C1orf175|HEATR8	HGNC:HGNC:24802|Ensembl:ENSG00000184313	1	1p32.3	maestro heat like repeat family member 7	protein-coding	MROH7	maestro heat like repeat family member 7	O	maestro heat-like repeat-containing protein family member 7|HEAT repeat-containing protein 8	20201124	-
9606	374986	MIGA1	-	FAM73A	MIM:616773|HGNC:HGNC:24741|Ensembl:ENSG00000180488	1	1p31.1	mitoguardin 1	protein-coding	MIGA1	mitoguardin 1	O	mitoguardin 1|family with sequence similarity 73, member A|protein FAM73A	20201124	-
9606	374987	NEXN-AS1	-	C1orf118	MIM:618370|HGNC:HGNC:31983|Ensembl:ENSG00000235927	1	1p31.1	NEXN antisense RNA 1	ncRNA	NEXN-AS1	NEXN antisense RNA 1	O	NEXN antisense RNA 1 (non-protein coding)	20201124	-
9606	375027	S100A7P2	-	S100A7L4|s100a7e	HGNC:HGNC:21656	1	1q21.3	S100 calcium binding protein A7 pseudogene 2	pseudo	S100A7P2	S100 calcium binding protein A7 pseudogene 2	O	S100 calcium binding protein A7-like 4 (pseudogene)|S100 calcium binding protein A7A pseudogene	20201124	-
9606	375033	PEAR1	-	JEDI|MEGF12	MIM:610278|HGNC:HGNC:33631|Ensembl:ENSG00000187800	1	1q23.1	platelet endothelial aggregation receptor 1	protein-coding	PEAR1	platelet endothelial aggregation receptor 1	O	platelet endothelial aggregation receptor 1|multiple EGF-like domains protein 12|multiple EGF-like-domains 12|multiple epidermal growth factor-like domains protein 12	20201213	-
9606	375035	SFT2D2	-	UNQ512|dJ747L4.C1.2	HGNC:HGNC:25140|Ensembl:ENSG00000213064	1	1q24.2	SFT2 domain containing 2	protein-coding	SFT2D2	SFT2 domain containing 2	O	vesicle transport protein SFT2B|SFT2 domain-containing protein 2	20201124	-
9606	375056	MIA3	-	ARNT|D320|TANGO|TANGO1|UNQ6077	MIM:613455|HGNC:HGNC:24008|Ensembl:ENSG00000154305	1	1q41	MIA SH3 domain ER export factor 3	protein-coding	MIA3	MIA SH3 domain ER export factor 3	O	transport and Golgi organization protein 1 homolog|C219-reactive peptide|MIA family member 3, ER export factor|melanoma inhibitory activity family, member 3|melanoma inhibitory activity protein 3	20201206	-
9606	375057	STUM	-	C1orf95	HGNC:HGNC:30491|Ensembl:ENSG00000203685	1	1q42.12	stum, mechanosensory transduction mediator homolog	protein-coding	STUM	stum, mechanosensory transduction mediator homolog	O	protein stum homolog|stumble homolog	20210123	-
9606	375061	FAM89A	-	C1orf153	HGNC:HGNC:25057|Ensembl:ENSG00000182118	1	1q42.2	family with sequence similarity 89 member A	protein-coding	FAM89A	family with sequence similarity 89 member A	O	protein FAM89A	20201124	-
9606	375133	PI4KAP2	-	-	HGNC:HGNC:33577|Ensembl:ENSG00000183506	22	22q11.21	phosphatidylinositol 4-kinase alpha pseudogene 2	pseudo	PI4KAP2	phosphatidylinositol 4-kinase alpha pseudogene 2	O	Putative phosphatidylinositol 4-kinase alpha-like protein P2|phosphatidylinositol 4-kinase, catalytic, alpha polypeptide pseudogene 2|phosphatidylinositol 4-kinase, catalytic, alpha pseudogene 2	20201124	-
9606	375189	PFN4	-	-	HGNC:HGNC:31103|Ensembl:ENSG00000176732	2	2p23.3	profilin family member 4	protein-coding	PFN4	profilin family member 4	O	profilin-4|profilin IV	20201124	-
9606	375190	FAM228B	-	-	HGNC:HGNC:24736|Ensembl:ENSG00000219626	2	2p23.3	family with sequence similarity 228 member B	protein-coding	FAM228B	family with sequence similarity 228 member B	O	protein FAM228B|UPF0638 protein B	20201124	-
9606	375196	LOC375196	-	-	Ensembl:ENSG00000269210	2	2p22.1	uncharacterized LOC375196	ncRNA	-	-	-	-	20201124	-
9606	375248	ANKRD36	-	UNQ2430	HGNC:HGNC:24079|Ensembl:ENSG00000135976	2	2q11.2	ankyrin repeat domain 36	protein-coding	ANKRD36	ankyrin repeat domain 36	O	ankyrin repeat domain-containing protein 36A|ankyrin repeat domain-containing protein 36|ankyrin-related	20201124	-
9606	375260	WASH2P	-	FAM39B	HGNC:HGNC:33145|Ensembl:ENSG00000146556	2	2q14.1	WASP family homolog 2, pseudogene	pseudo	WASH2P	WASP family homolog 2, pseudogene	O	WAS protein family homolog 2, pseudogene|family with sequence similarity 39, member B	20201124	-
9606	375287	RBM43	-	C2orf38	HGNC:HGNC:24790|Ensembl:ENSG00000184898	2	2q23.3	RNA binding motif protein 43	protein-coding	RBM43	RNA binding motif protein 43	O	RNA-binding protein 43	20201206	-
9606	375295	LINC01116	-	TALNEC2	HGNC:HGNC:49259	2	2q31.1	long intergenic non-protein coding RNA 1116	ncRNA	LINC01116	long intergenic non-protein coding RNA 1116	O	Tumor associated lncRNA expressed in chromosome 2	20201124	-
9606	375298	CERKL	-	RP26	MIM:608381|HGNC:HGNC:21699|Ensembl:ENSG00000188452	2	2q31.3	ceramide kinase like	protein-coding	CERKL	ceramide kinase like	O	ceramide kinase-like protein	20201124	-
9606	375307	CATIP	-	C2orf62	HGNC:HGNC:25062|Ensembl:ENSG00000158428	2	2q35	ciliogenesis associated TTC17 interacting protein	protein-coding	CATIP	ciliogenesis associated TTC17 interacting protein	O	ciliogenesis-associated TTC17-interacting protein	20210115	-
9606	375316	RBM44	-	-	HGNC:HGNC:24756|Ensembl:ENSG00000177483	2	2q37.3	RNA binding motif protein 44	protein-coding	RBM44	RNA binding motif protein 44	O	RNA-binding protein 44	20201124	-
9606	375318	AQP12A	-	AQP-12|AQP12|AQPX2	MIM:609789|HGNC:HGNC:19941|Ensembl:ENSG00000184945	2	2q37.3	aquaporin 12A	protein-coding	AQP12A	aquaporin 12A	O	aquaporin-12A|aquaporin 12|aquaporin X2	20201124	-
9606	375323	LHFPL4	-	GARLH4	MIM:610240|HGNC:HGNC:29568|Ensembl:ENSG00000156959	3	3p25.3	LHFPL tetraspan subfamily member 4	protein-coding	LHFPL4	LHFPL tetraspan subfamily member 4	O	LHFPL tetraspan subfamily member 4 protein|GABAA receptor regulatory Lhfpl4|LHFP-like protein 4|lipoma HMGIC fusion partner-like 4 protein	20201124	-
9606	375337	TOPAZ1	-	C3orf77	MIM:614412|HGNC:HGNC:24746|Ensembl:ENSG00000173769	3	3p21.31	testis and ovary specific PAZ domain containing 1	protein-coding	TOPAZ1	testis and ovary specific PAZ domain containing 1	O	protein TOPAZ1|testis and ovary-specific PAZ domain gene 1|testis- and ovary-specific PAZ domain-containing protein 1|topaz 1	20201124	-
9606	375341	C3orf62	-	-	HGNC:HGNC:24771|Ensembl:ENSG00000188315	3	3p21.31	chromosome 3 open reading frame 62	protein-coding	C3orf62	chromosome 3 open reading frame 62	O	uncharacterized protein C3orf62	20201124	-
9606	375346	STIMATE	-	TMEM110	MIM:617189|HGNC:HGNC:30526|Ensembl:ENSG00000213533	3	3p21.1	STIM activating enhancer	protein-coding	STIMATE	STIM activating enhancer	O	store-operated calcium entry regulator STIMATE|STIM-activating enhancer encoded by TMEM110|transmembrane protein 110	20201124	-
9606	375350	COPS8P2	-	-	HGNC:HGNC:45270	3	3p14.1	COP9 signalosome subunit 8 pseudogene 2	pseudo	COPS8P2	COP9 signalosome subunit 8 pseudogene 2	O	COP9 constitutive photomorphogenic homolog subunit 8 pseudogene	20201124	-
9606	375387	NRROS	-	ELLP3030|GARPL1|LRRC33|SENEBAC|UNQ3030	MIM:615322|HGNC:HGNC:24613|Ensembl:ENSG00000174004	3	3q29	negative regulator of reactive oxygen species	protein-coding	NRROS	negative regulator of reactive oxygen species	O	transforming growth factor beta activator LRRC33|leucine-rich repeat-containing protein 33	20210123	-
9606	375444	C5orf34	-	-	HGNC:HGNC:24738|Ensembl:ENSG00000172244	5	5p12	chromosome 5 open reading frame 34	protein-coding	C5orf34	chromosome 5 open reading frame 34	O	uncharacterized protein C5orf34	20201124	-
9606	375449	MAST4	-	-	MIM:618002|HGNC:HGNC:19037|Ensembl:ENSG00000069020	5	5q12.3	microtubule associated serine/threonine kinase family member 4	protein-coding	MAST4	microtubule associated serine/threonine kinase family member 4	O	microtubule-associated serine/threonine-protein kinase 4	20201124	-
9606	375484	SIMC1	-	C5orf25|OOMA1|PLEIAD	MIM:618102|HGNC:HGNC:24779|Ensembl:ENSG00000170085	5	5q35.2	SUMO interacting motifs containing 1	protein-coding	SIMC1	SUMO interacting motifs containing 1	O	SUMO-interacting motif-containing protein 1|oocyte maturation associated 1|platform element for inhibition of autolytic degradation	20201213	-
9606	375513	GUSBP4	-	C6orf216|GUSBL2|SMA3-L|SMAC3L	HGNC:HGNC:18220	6	6p11.2	GUSB pseudogene 4	pseudo	GUSBP4	GUSB pseudogene 4	O	XXbac-BPGBPG55C20.2|glucuronidase, beta pseudogene 4|glucuronidase, beta-like 2|spinal muscular atrophy candidate gene 3-like	20201124	-
9606	375519	GJB7	-	CX25|bA136M9.1|connexin25	MIM:611921|HGNC:HGNC:16690|Ensembl:ENSG00000164411	6	6q14.3-q15	gap junction protein beta 7	protein-coding	GJB7	gap junction protein beta 7	O	gap junction beta-7 protein|connexin-25|gap junction protein, beta 7, 25kDa	20201124	-
9606	375567	VWC2	-	PSST739|UNQ739	MIM:611108|HGNC:HGNC:30200|Ensembl:ENSG00000188730	7	7p12.2	von Willebrand factor C domain containing 2	protein-coding	VWC2	von Willebrand factor C domain containing 2	O	brorin|brain-specific chordin-like protein|von Willebrand factor C domain-containing protein 2	20201124	-
9606	375593	TRIM73	-	TRIM50B	MIM:612549|HGNC:HGNC:18162|Ensembl:ENSG00000178809	7	7q11.23	tripartite motif containing 73	protein-coding	TRIM73	tripartite motif containing 73	O	tripartite motif-containing protein 73|tripartite motif-containing protein 50B	20201124	-
9606	375601	OR7E31P	-	OR7E114P|OR7E32P|OR7E45P|OR9-4|OST016|OST049|OST205	HGNC:HGNC:8404	9	9q22.2	olfactory receptor family 7 subfamily E member 31 pseudogene	pseudo	OR7E31P	olfactory receptor family 7 subfamily E member 31 pseudogene	O	olfactory receptor OR9-4 pseudogene|olfactory receptor, family 7, subfamily E, member 114 pseudogene|olfactory receptor, family 7, subfamily E, member 32 pseudogene|olfactory receptor, family 7, subfamily E, member 45 pseudogene	20201124	-
9606	375607	NAT16	-	C7orf52	MIM:615783|HGNC:HGNC:22030|Ensembl:ENSG00000167011	7	7q22.1	N-acetyltransferase 16 (putative)	protein-coding	NAT16	N-acetyltransferase 16 (putative)	O	probable N-acetyltransferase 16|N-acetyltransferase 16 (GCN5-related, putative)|putative N-acetyltransferase 16|putative N-acetyltransferase C7orf52	20201124	-
9606	375611	SLC26A5	-	DFNB61|PRES	MIM:604943|HGNC:HGNC:9359|Ensembl:ENSG00000170615	7	7q22.1	solute carrier family 26 member 5	protein-coding	SLC26A5	solute carrier family 26 member 5	O	prestin|prestin (motor protein)|solute carrier family 26 (anion exchanger), member 5	20201213	-
9606	375612	LHFPL3	-	LHFPL4	MIM:609719|HGNC:HGNC:6589|Ensembl:ENSG00000187416	7	7q22.2-q22.3	LHFPL tetraspan subfamily member 3	protein-coding	LHFPL3	LHFPL tetraspan subfamily member 3	O	LHFPL tetraspan subfamily member 3 protein|LHFP-like protein 3|lipoma HMGIC fusion partner-like 3 protein|lipoma HMGIC fusion partner-like 4	20201124	-
9606	375616	KCP	-	CRIM2|KCP1|NET67	MIM:609344|HGNC:HGNC:17585|Ensembl:ENSG00000135253	7	7q32.1	kielin cysteine rich BMP regulator	protein-coding	KCP	kielin cysteine rich BMP regulator	O	kielin/chordin-like protein|cysteine rich BMP regulator 2 (chordin-like)|cysteine-rich motor neuron 2 protein|kielin/chordin-like protein 1	20201124	-
9606	375686	SPATC1	-	SPATA15	MIM:610874|HGNC:HGNC:30510|Ensembl:ENSG00000186583	8	8q24.3	spermatogenesis and centriole associated 1	protein-coding	SPATC1	spermatogenesis and centriole associated 1	O	speriolin|spermatogenesis and centriole-associated protein 1|spermatogenesis-associated protein 15|spermatogenic cell-specific Cdc20-binding protein|testicular tissue protein Li 181	20201124	-
9606	375690	WASH5P	-	-	HGNC:HGNC:33884|Ensembl:ENSG00000282458	19	19p13.3	WASP family homolog 5, pseudogene	pseudo	WASH5P	WASP family homolog 5, pseudogene	O	WAS protein family homolog 5, pseudogene	20201124	-
9606	375704	ENHO	-	C9orf165|UNQ470	MIM:618556|HGNC:HGNC:24838|Ensembl:ENSG00000168913	9	9p13.3	energy homeostasis associated	protein-coding	ENHO	energy homeostasis associated	O	adropin|GAAI470|energy homeostasis-associated protein	20210118	-
9606	375719	AQP7P1	-	bA251O17.3	HGNC:HGNC:32048	9	9q13	aquaporin 7 pseudogene 1	pseudo	AQP7P1	aquaporin 7 pseudogene 1	O	-	20201124	-
9606	375743	PTAR1	-	-	HGNC:HGNC:30449|Ensembl:ENSG00000188647	9	9q21.12	protein prenyltransferase alpha subunit repeat containing 1	protein-coding	PTAR1	protein prenyltransferase alpha subunit repeat containing 1	O	protein prenyltransferase alpha subunit repeat-containing protein 1	20201220	-
9606	375748	ERCC6L2	-	BMFS2|C9orf102|HEBO|RAD26L|SR278	MIM:615667|HGNC:HGNC:26922|Ensembl:ENSG00000182150	9	9q22.32	ERCC excision repair 6 like 2	protein-coding	ERCC6L2	ERCC excision repair 6 like 2	O	DNA excision repair protein ERCC-6-like 2|DNA repair and recombination protein RAD26-like|excision repair cross-complementation group 6 like 2|excision repair cross-complementing rodent repair deficiency, complementation group 6-like 2|putative repair and recombination helicase RAD26L|stretch responsive protein 278	20201217	-
9606	375757	SWI5	-	C9orf119|SAE3	MIM:616528|HGNC:HGNC:31412|Ensembl:ENSG00000175854	9	9q34.11	SWI5 homologous recombination repair protein	protein-coding	SWI5	SWI5 homologous recombination repair protein	O	DNA repair protein SWI5 homolog|HBV DNAPTP1-transactivated protein A|SWI5 recombination repair homolog|protein SAE3 homolog	20210123	-
9606	375759	C9orf50	-	-	HGNC:HGNC:23677|Ensembl:ENSG00000179058	9	9q34.11	chromosome 9 open reading frame 50	protein-coding	C9orf50	chromosome 9 open reading frame 50	O	uncharacterized protein C9orf50	20201124	-
9606	375775	PNPLA7	-	C9orf111|NTE-R1|NTEL1	MIM:612122|HGNC:HGNC:24768|Ensembl:ENSG00000130653	9	9q34.3	patatin like phospholipase domain containing 7	protein-coding	PNPLA7	patatin like phospholipase domain containing 7	O	patatin-like phospholipase domain-containing protein 7	20201124	-
9606	375790	AGRN	-	AGRIN|CMS8|CMSPPD	MIM:103320|HGNC:HGNC:329|Ensembl:ENSG00000188157	1	1p36.33	agrin	protein-coding	AGRN	agrin	O	agrin|agrin proteoglycan	20210118	-
9606	375791	CYSRT1	-	C9orf169	HGNC:HGNC:30529|Ensembl:ENSG00000197191	9	9q34.3	cysteine rich tail 1	protein-coding	CYSRT1	cysteine rich tail 1	O	cysteine-rich tail protein 1|UPF0574 protein C9orf169	20201124	-
9606	375850	RBMY2BP	-	RBMY2B	HGNC:HGNC:9918	Y	Yq11.223	RNA binding motif protein Y-linked family 2 member B, pseudogene	pseudo	RBMY2BP	RNA binding motif protein Y-linked family 2 member B, pseudogene	O	RNA binding motif protein, Y chromosome, family 2, member B|RNA binding motif protein, Y-linked, family 2, member B	20201124	-
9606	375940	DMBT1L1	-	DMBT1P1	HGNC:HGNC:49497|Ensembl:ENSG00000176584	10	10q26.13	deleted in malignant brain tumors 1 like 1 (pseudogene)	pseudo	DMBT1L1	deleted in malignant brain tumors 1 like 1 (pseudogene)	O	ZP domain-containing protein LOC729800-like|deleted in malignant brain tumors 1 pseudogene 1|putative ZP domain-containing protein LOC729800	20201124	-
9606	376132	LRRC10	-	HRLRRP|LRRC10A	MIM:610846|HGNC:HGNC:20264|Ensembl:ENSG00000198812	12	12q15	leucine rich repeat containing 10	protein-coding	LRRC10	leucine rich repeat containing 10	O	leucine-rich repeat-containing protein 10|heart-restricted leucine-rich repeat protein	20201124	-
9606	376267	RAB15	-	-	HGNC:HGNC:20150|Ensembl:ENSG00000139998	14	14q23.3	RAB15, member RAS oncogene family	protein-coding	RAB15	RAB15, member RAS oncogene family	O	ras-related protein Rab-15|RAB15, member RAS onocogene family	20201206	-
9606	376412	RNF126P1	-	-	HGNC:HGNC:30340|Ensembl:ENSG00000261192	17	17q22	ring finger protein 126 pseudogene 1	pseudo	RNF126P1	ring finger protein 126 pseudogene 1	O	-	20201124	-
9606	376497	SLC27A1	-	ACSVL5|FATP|FATP-1|FATP1	MIM:600691|HGNC:HGNC:10995|Ensembl:ENSG00000130304	19	19p13.11	solute carrier family 27 member 1	protein-coding	SLC27A1	solute carrier family 27 member 1	O	long-chain fatty acid transport protein 1|fatty acid transport protein 1|solute carrier family 27 (fatty acid transporter), member 1	20201206	-
9606	376693	RPS10P7	-	RPS10_2_147|lnc-MCEI	HGNC:HGNC:36423	1	1q32.1	ribosomal protein S10 pseudogene 7	pseudo	RPS10P7	ribosomal protein S10 pseudogene 7	O	lncRNA mediated the chemosensitivity of ESCC by regulating IGF2	20201124	-
9606	376818	E2F6P2	-	-	HGNC:HGNC:51450	22	22q11.21	E2F transcription factor 6 pseudogene 2	pseudo	E2F6P2	E2F transcription factor 6 pseudogene 2	O	E2F6 pseudogene 2	20201124	-
9606	376844	SDC4P	-	-	HGNC:HGNC:18903	22	22q12.2	syndecan 4 pseudogene	pseudo	SDC4P	syndecan 4 pseudogene	O	-	20201124	-
9606	376940	ZC3H6	-	ZC3HDC6	HGNC:HGNC:24762|Ensembl:ENSG00000188177	2	2q14.1	zinc finger CCCH-type containing 6	protein-coding	ZC3H6	zinc finger CCCH-type containing 6	O	zinc finger CCCH domain-containing protein 6|zinc finger CCCH-type domain containing 6	20201124	-
9606	377007	KLHL30	-	-	HGNC:HGNC:24770|Ensembl:ENSG00000168427	2	2q37.3	kelch like family member 30	protein-coding	KLHL30	kelch like family member 30	O	kelch-like protein 30|kelch-like 30	20201124	-
9606	377047	PRSS45P	-	PRSS45|TESPL|TESSP5	HGNC:HGNC:30717|Ensembl:ENSG00000188086	3	3p21.31	serine protease 45, pseudogene	pseudo	PRSS45P	serine protease 45, pseudogene	O	putative testis serine protease 5	20201124	-
9606	377381	RPL24P4	-	RPL24_1_692|dJ125M3.1	HGNC:HGNC:21371|Ensembl:ENSG00000181524	6	6p21.1	RPL24 pseudogene 4	pseudo	RPL24P4	RPL24 pseudogene 4	O	60S ribosomal protein|ribosomal protein L24 pseudogene 4	20201124	-
9606	377630	USP17L2	-	DUB-3|DUB3|USP17	MIM:610186|HGNC:HGNC:34434|Ensembl:ENSG00000223443	8	8p23.1	ubiquitin specific peptidase 17 like family member 2	protein-coding	USP17L2	ubiquitin specific peptidase 17 like family member 2	O	ubiquitin carboxyl-terminal hydrolase 17|deubiquitinating enzyme 17-like protein 2|deubiquitinating enzyme 3|deubiquitinating protein 3|ubiquitin carboxyl-terminal hydrolase 17-like protein 2|ubiquitin specific peptidase 17-like 2|ubiquitin thioesterase 17-like protein 2|ubiquitin thiolesterase 17-like protein 2|ubiquitin-specific-processing protease 17-like protein 2	20210103	-
9606	377677	CA13	-	CAXIII	MIM:611436|HGNC:HGNC:14914|Ensembl:ENSG00000185015	8	8q21.2	carbonic anhydrase 13	protein-coding	CA13	carbonic anhydrase 13	O	carbonic anhydrase 13|CA-XIII|carbonate dehydratase XIII|carbonic anhydrase XIII	20201124	-
9606	377841	ENTPD8	-	E-NTPDase|GLSR2492|NTPDase-8|UNQ2492	MIM:616748|HGNC:HGNC:24860|Ensembl:ENSG00000188833	9	9q34.3	ectonucleoside triphosphate diphosphohydrolase 8	protein-coding	ENTPD8	ectonucleoside triphosphate diphosphohydrolase 8	O	ectonucleoside triphosphate diphosphohydrolase 8|E-NTPDase 8|liver ecto-ATP-diphosphohydrolase	20201213	-
9606	377997	TSPY12P	-	TSPYP2	HGNC:HGNC:23904|Ensembl:ENSG00000236435	Y	Yp11.2	testis specific protein Y-linked 12, pseudogene	pseudo	TSPY12P	testis specific protein Y-linked 12, pseudogene	O	testis specific protein, Y-linked 1 pseudogene|testis specific protein, Y-linked pseudogene 2	20201124	-
9606	378001	TSPY13P	-	TSPYP3	HGNC:HGNC:23905|Ensembl:ENSG00000187657	Y	Yp11.2	testis specific protein Y-linked 13, pseudogene	pseudo	TSPY13P	testis specific protein Y-linked 13, pseudogene	O	testis specific protein, Y-linked 1 pseudogene|testis specific protein, Y-linked pseudogene 3	20201124	-
9606	378008	CDY5P	-	-	HGNC:HGNC:23850	Y	Yq11.222	chromodomain Y-linked 5 pseudogene	pseudo	CDY5P	chromodomain Y-linked 5 pseudogene	O	chromodomain protein, Y-linked 5 pseudogene|chromodomain protein, Y-linked, 1 pseudogene	20201124	-
9606	378009	OFD1P1Y	-	OFD1P1|OFD1PY1|OFDYP1	HGNC:HGNC:23873|Ensembl:ENSG00000226011	Y	Yq11.222	OFD1 pseudogene 1 Y-linked	pseudo	OFD1P1Y	OFD1 pseudogene 1 Y-linked	O	OFD1 pseudogene, Y-linked 1|oral-facial-digital syndrome 1 pseudogene	20201124	-
9606	378010	OFD1P2Y	-	OFD1P2|OFD1PY2|OFDYP2	HGNC:HGNC:23874|Ensembl:ENSG00000226611	Y	Yq11.222	OFD1 pseudogene 2 Y-linked	pseudo	OFD1P2Y	OFD1 pseudogene 2 Y-linked	O	OFD1 pseudogene, Y-linked 2|oral-facial-digital syndrome 1 pseudogene	20201124	-
9606	378011	CDY9P	-	-	HGNC:HGNC:23851	Y	Yq11.222	chromodomain Y-linked 9 pseudogene	pseudo	CDY9P	chromodomain Y-linked 9 pseudogene	O	chromodomain protein, Y-linked 9 pseudogene	20201124	-
9606	378013	TSPY14P	-	TSPYP4	HGNC:HGNC:23906|Ensembl:ENSG00000169849	Y	Yq11.223	testis specific protein Y-linked 14, pseudogene	pseudo	TSPY14P	testis specific protein Y-linked 14, pseudogene	O	testis specific protein, Y-linked pseudogene 4	20201124	-
9606	378014	CDY11P	-	-	HGNC:HGNC:23852	Y	Yq11.223	chromodomain protein Y-linked 11 pseudogene	pseudo	CDY11P	chromodomain protein Y-linked 11 pseudogene	O	chromodomain protein, Y-linked, 1 pseudogene	20201124	-
9606	378108	TRIM74	-	TRIM50C	MIM:612550|HGNC:HGNC:17453|Ensembl:ENSG00000155428|Ensembl:ENSG00000174353	7	7q11.23	tripartite motif containing 74	protein-coding	TRIM74	tripartite motif containing 74	O	tripartite motif-containing protein 74|tripartite motif-containing 50C|tripartite motif-containing protein 50C	20201124	-
9606	378426	AIS2	-	VAMAS3	MIM:608391	7	-	autoimmune susceptibility 2	unknown	-	-	-	-	20191002	-
9606	378427	AIS3	-	VAMAS4	MIM:608392	8	-	autoimmune susceptibility 3 (vitiligo specific)	unknown	-	-	-	-	20191002	-
9606	378484	MRX82	-	-	MIM:300518	X	Xq24-q25	mental retardation, X-linked 82	unknown	-	-	-	-	20191002	-
9606	378706	RN7SL2	-	7L1C|7L30.1|7SL1c|RNSRP2	MIM:612179|HGNC:HGNC:23134|Ensembl:ENSG00000274012	14	14q21.3	RNA component of signal recognition particle 7SL2	scRNA	RN7SL2	RNA component of signal recognition particle 7SL2	O	RNA, 7SL, cytoplasmic 2	20201124	-
9606	378707	RN7SL3	-	7L30.2|RN7SL631P|RNSRP3	MIM:612180|HGNC:HGNC:23135|Ensembl:ENSG00000278771	14	14q21.3	RNA component of signal recognition particle 7SL3	scRNA	RN7SL3	RNA component of signal recognition particle 7SL3	O	RNA, 7SL, cytoplasmic 3|RNA, 7SL, cytoplasmic 631, pseudogene	20201124	-
9606	378708	CENPS	-	APITD1|CENP-S|FAAP16|MHF1	MIM:609130|HGNC:HGNC:23163|Ensembl:ENSG00000175279	1	1p36.22	centromere protein S	protein-coding	CENPS	centromere protein S	O	centromere protein S|FANCM associated histone fold protein 1|FANCM-interacting histone fold protein 1|Fanconi anemia-associated polypeptide of 16 kDa|apoptosis-inducing TAF9-like domain-containing protein 1|apoptosis-inducing, TAF9-like domain 1	20201124	-
9606	378805	LINC-PINT	-	LincRNA-Pint|MKLN1-AS1|PINT	MIM:618212|HGNC:HGNC:26885|Ensembl:ENSG00000231721	7	7q32.3	long intergenic non-protein coding RNA, p53 induced transcript	ncRNA	LINC-PINT	long intergenic non-protein coding RNA, p53 induced transcript	O	MKLN1 antisense RNA 1 (head to head)|p53 induced noncoding transcript	20210110	-
9606	378807	CATSPER4	-	-	MIM:609121|HGNC:HGNC:23220|Ensembl:ENSG00000188782	1	1p36.11	cation channel sperm associated 4	protein-coding	CATSPER4	cation channel sperm associated 4	O	cation channel sperm-associated protein 4|ion channel CatSper4	20201124	-
9606	378810	SNX19P1	-	SNX19P	HGNC:HGNC:16765	21	21q11.2	sorting nexin 19 pseudogene 1	pseudo	SNX19P1	sorting nexin 19 pseudogene 1	O	-	20201124	-
9606	378818	RPL37P3	-	RL37P|RPL37_13_1720	HGNC:HGNC:17238	21	21q21.1	ribosomal protein L37 pseudogene 3	pseudo	RPL37P3	ribosomal protein L37 pseudogene 3	O	-	20201124	-
9606	378819	RPL37P4	-	RL37P2|RPL37_10_1721	HGNC:HGNC:17239	21	21q21.1	ribosomal protein L37 pseudogene 4	pseudo	RPL37P4	ribosomal protein L37 pseudogene 4	O	-	20201124	-
9606	378825	PICSAR	-	C21orf113|LINC00162|NCRNA00162|NLC1-C|NLC1C|PRED74	MIM:617191|HGNC:HGNC:19725|Ensembl:ENSG00000275874	21	21q22.3	P38 inhibited cutaneous squamous cell carcinoma associated lincRNA	ncRNA	PICSAR	P38 inhibited cutaneous squamous cell carcinoma associated lincRNA	O	long intergenic non-protein coding RNA 162|narcolepsy candidate region gene 1C|putative narcolepsy candidate region 1 gene C protein	20201124	-
9606	378828	LINC00317	-	C21orf117|NCRNA00317|PRED89	HGNC:HGNC:23126|Ensembl:ENSG00000238265	21	21q21.1	long intergenic non-protein coding RNA 317	ncRNA	LINC00317	long intergenic non-protein coding RNA 317	O	-	20201124	-
9606	378832	COL18A1-AS1	-	C21orf123|NCRNA00175|PRED80	HGNC:HGNC:23132|Ensembl:ENSG00000183535	21	21q22.3	COL18A1 antisense RNA 1	ncRNA	COL18A1-AS1	COL18A1 antisense RNA 1	O	COL18A1 antisense RNA 1 (non-protein coding)	20201124	-
9606	378881	MIR381HG	-	C14orf89|NCRNA00225	HGNC:HGNC:20136|Ensembl:ENSG00000258861	14	14q32.31	MIR381 host gene	ncRNA	MIR381HG	MIR381 host gene	O	MIR381 host gene (non-protein coding)	20201124	-
9606	378882	MRX84	-	-	MIM:300505	X	Xp11.3-q22.3	mental retardation, X-linked 84	unknown	-	-	-	-	20191002	-
9606	378884	NHLRC1	-	EPM2A|EPM2B|MALIN|bA204B7.2	MIM:608072|HGNC:HGNC:21576|Ensembl:ENSG00000187566	6	6p22.3	NHL repeat containing E3 ubiquitin protein ligase 1	protein-coding	NHLRC1	NHL repeat containing E3 ubiquitin protein ligase 1	O	E3 ubiquitin-protein ligase NHLRC1|NHL repeat containing 1|NHL repeat-containing protein 1|RING-type E3 ubiquitin transferase NHLRC1	20201124	-
9606	378888	HSN1B	-	-	MIM:608088	3	3p24-p22	Hereditary sensory neuropathy, type IB	unknown	-	-	-	-	20190816	-
9606	378925	RNF148	-	-	HGNC:HGNC:22411|Ensembl:ENSG00000235631	7	7q31.32	ring finger protein 148	protein-coding	RNF148	ring finger protein 148	O	RING finger protein 148	20201124	-
9606	378938	MALAT1	-	HCN|LINC00047|NCRNA00047|NEAT2|PRO2853	MIM:607924|HGNC:HGNC:29665|Ensembl:ENSG00000251562	11	11q13.1	metastasis associated lung adenocarcinoma transcript 1	ncRNA	MALAT1	metastasis associated lung adenocarcinoma transcript 1	O	hepcarcin|long intergenic non-protein coding RNA 47|metastasis associated lung adenocarcinoma transcript 1 (non-protein coding)|nuclear enriched abundant transcript 2|nuclear paraspeckle assembly transcript 2 (non-protein coding)	20210118	-
9606	378948	RBMY1B	-	RBMY1D	HGNC:HGNC:23914|Ensembl:ENSG00000242875	Y	Yq11.223	RNA binding motif protein Y-linked family 1 member B	protein-coding	RBMY1B	RNA binding motif protein Y-linked family 1 member B	O	RNA-binding motif protein, Y chromosome, family 1 member B|RNA-binding motif protein, Y chromosome, family 1 member D	20201213	-
9606	378949	RBMY1D	-	RBM1|RBM2|RBMY1A1|YRRM1|YRRM2|hRBMY	HGNC:HGNC:23915|Ensembl:ENSG00000244395	Y	Yq11.223	RNA binding motif protein Y-linked family 1 member D	protein-coding	RBMY1D	RNA binding motif protein Y-linked family 1 member D	O	RNA-binding motif protein, Y chromosome, family 1 member D|RNA-binding motif protein 1|RNA-binding motif protein 2|RNA-binding motif protein, Y chromosome, family 1 member A1|Y chromosome RNA recognition motif 1	20201124	-
9606	378950	RBMY1E	-	-	HGNC:HGNC:23916|Ensembl:ENSG00000242389	Y	Yq11.223	RNA binding motif protein Y-linked family 1 member E	protein-coding	RBMY1E	RNA binding motif protein Y-linked family 1 member E	O	RNA-binding motif protein, Y chromosome, family 1 member E	20201124	-
9606	378951	RBMY1J	-	-	HGNC:HGNC:23917|Ensembl:ENSG00000226941	Y	Yq11.223	RNA binding motif protein Y-linked family 1 member J	protein-coding	RBMY1J	RNA binding motif protein Y-linked family 1 member J	O	RNA-binding motif protein, Y chromosome, family 1 member F/J|Y chromosome RNA recognition motif 2	20201213	-
9606	378952	RBMY2GP	-	-	HGNC:HGNC:23892|Ensembl:ENSG00000223744	Y	Yp11.2	RNA binding motif protein Y-linked family 2 member G, pseudogene	pseudo	RBMY2GP	RNA binding motif protein Y-linked family 2 member G, pseudogene	O	RNA binding motif protein, Y-linked, family 2, pseudogene	20201124	-
9606	378953	RBMY2HP	-	-	HGNC:HGNC:23893	Y	Yp11.2	RNA binding motif protein Y-linked family 2 member H, pseudogene	pseudo	RBMY2HP	RNA binding motif protein Y-linked family 2 member H, pseudogene	O	RNA binding motif protein, Y-linked, family 2, pseudogene	20201124	-
9606	378955	RBMY2JP	-	-	HGNC:HGNC:23918|Ensembl:ENSG00000227204	Y	Yp11.2	RNA binding motif protein Y-linked family 2 member J, pseudogene	pseudo	RBMY2JP	RNA binding motif protein Y-linked family 2 member J, pseudogene	O	RNA binding motif protein, Y-linked, family 2, pseudogene	20201124	-
9606	378956	RBMY2NP	-	-	HGNC:HGNC:23919	Y	Yp11.2	RNA binding motif protein Y-linked family 2 member N, pseudogene	pseudo	RBMY2NP	RNA binding motif protein Y-linked family 2 member N, pseudogene	O	RNA binding motif protein, Y-linked, family 2, pseudogene	20201124	-
9606	379003	DFNB40	-	-	MIM:608264	22	22q11.21-q12.1	deafness, autosomal recessive 40	unknown	-	-	-	-	20191002	-
9606	379005	RBMY2OP	-	-	HGNC:HGNC:23894|Ensembl:ENSG00000234950	Y	Yp11.2	RNA binding motif protein Y-linked family 2 member O, pseudogene	pseudo	RBMY2OP	RNA binding motif protein Y-linked family 2 member O, pseudogene	O	RNA binding motif protein, Y-linked, family 2, pseudogene	20201124	-
9606	379006	RBMY2QP	-	-	HGNC:HGNC:23895	Y	Yp11.2	RNA binding motif protein Y-linked family 2 member Q, pseudogene	pseudo	RBMY2QP	RNA binding motif protein Y-linked family 2 member Q, pseudogene	O	RNA binding motif protein, Y-linked, family 2, pseudogene	20201124	-
9606	379007	RBMY2SP	-	-	HGNC:HGNC:23896|Ensembl:ENSG00000226918	Y	Yq11.223	RNA binding motif protein Y-linked family 2 member S, pseudogene	pseudo	RBMY2SP	RNA binding motif protein Y-linked family 2 member S, pseudogene	O	RNA binding motif protein, Y-linked, family 2, pseudogene	20201124	-
9606	379008	RBMY2TP	-	-	HGNC:HGNC:23897|Ensembl:ENSG00000237269	Y	Yq11.223	RNA binding motif protein Y-linked family 2 member T, pseudogene	pseudo	RBMY2TP	RNA binding motif protein Y-linked family 2 member T, pseudogene	O	RNA binding motif protein, Y-linked, family 2, pseudogene	20201124	-
9606	379009	RBMY2UP	-	-	HGNC:HGNC:23898	Y	Yq11.223	RNA binding motif protein Y-linked family 2 member U, pseudogene	pseudo	RBMY2UP	RNA binding motif protein Y-linked family 2 member U, pseudogene	O	RNA binding motif protein, Y-linked, family 2, pseudogene	20201124	-
9606	379010	RBMY2VP	-	-	HGNC:HGNC:23899	Y	Yq11.223	RNA binding motif protein Y-linked family 2 member V, pseudogene	pseudo	RBMY2VP	RNA binding motif protein Y-linked family 2 member V, pseudogene	O	RNA binding motif protein, Y-linked, family 2, pseudogene	20201124	-
9606	379011	RBMY2WP	-	-	HGNC:HGNC:23900|Ensembl:ENSG00000230727	Y	Yq11.223	RNA binding motif protein Y-linked family 2 member W, pseudogene	pseudo	RBMY2WP	RNA binding motif protein Y-linked family 2 member W, pseudogene	O	RNA binding motif protein, Y-linked, family 2, pseudogene	20201124	-
9606	379012	RBMY2XP	-	-	HGNC:HGNC:23901|Ensembl:ENSG00000234399	Y	Yq11.23	RNA binding motif protein Y-linked family 2 member X, pseudogene	pseudo	RBMY2XP	RNA binding motif protein Y-linked family 2 member X, pseudogene	O	-	20201124	-
9606	379013	RNF138P1	-	-	HGNC:HGNC:30342	5	5q11.2	ring finger protein 138 pseudogene 1	pseudo	RNF138P1	ring finger protein 138 pseudogene 1	O	ring finger protein 138, E3 ubiquitin protein ligase pseudogene 1	20201124	-
9606	379024	RBMY2YP	-	-	HGNC:HGNC:23902|Ensembl:ENSG00000227633	Y	Yq11.23	RNA binding motif protein Y-linked family 2 member Y, pseudogene	pseudo	RBMY2YP	RNA binding motif protein Y-linked family 2 member Y, pseudogene	O	-	20201124	-
9606	379025	PSMA3-AS1	-	-	HGNC:HGNC:26445|Ensembl:ENSG00000257621	14	14q23.1	PSMA3 antisense RNA 1	ncRNA	PSMA3-AS1	PSMA3 antisense RNA 1	O	-	20201124	-
9606	379027	TSPY5P	-	TSPYP5	HGNC:HGNC:23907	Y	Yp11.2	testis specific protein Y-linked 5, pseudogene	pseudo	TSPY5P	testis specific protein Y-linked 5, pseudogene	O	testis specific protein, Y-linked 1 pseudogene|testis specific protein, Y-linked pseudogene 5	20201124	-
9606	379028	XKRYP1	-	-	HGNC:HGNC:23908	Y	Yq11.222	XK related, Y-linked pseudogene 1	pseudo	XKRYP1	XK related, Y-linked pseudogene 1	O	X Kell blood group precursor-related, Y-linked pseudogene 1|X-linked Kx blood group related, Y-linked pseudogene 1|XK, Kell blood group complex subunit-related, Y-linked pseudogene 1	20201124	-
9606	379029	XKRYP2	-	-	HGNC:HGNC:23909	Y	Yq11.222	XK related, Y-linked pseudogene 2	pseudo	XKRYP2	XK related, Y-linked pseudogene 2	O	X Kell blood group precursor-related, Y-linked pseudogene 2|X-linked Kx blood group related, Y-linked pseudogene 2|XK, Kell blood group complex subunit-related, Y-linked pseudogene 2	20201124	-
9606	379030	XKRYP3	-	-	HGNC:HGNC:23910	Y	Yq11.223	XK related, Y-linked pseudogene 3	pseudo	XKRYP3	XK related, Y-linked pseudogene 3	O	X Kell blood group precursor-related, Y-linked pseudogene 3|X-linked Kx blood group related, Y-linked pseudogene 3|XK, Kell blood group complex subunit-related family, member 3 pseudogene|XK, Kell blood group complex subunit-related, Y-linked pseudogene 3	20201124	-
9606	379031	XKRYP4	-	-	HGNC:HGNC:23911	Y	Yq11.23	XK related, Y-linked pseudogene 4	pseudo	XKRYP4	XK related, Y-linked pseudogene 4	O	X Kell blood group precursor-related, Y-linked pseudogene 4|X-linked Kx blood group related, Y-linked pseudogene 4|XK, Kell blood group complex subunit-related, Y-linked pseudogene 4	20201124	-
9606	379032	XKRYP5	-	-	HGNC:HGNC:23912	Y	Yq11.23	XK related, Y-linked pseudogene 5	pseudo	XKRYP5	XK related, Y-linked pseudogene 5	O	X Kell blood group precursor-related, Y-linked pseudogene 5|X-linked Kx blood group related, Y-linked pseudogene 5|XK, Kell blood group complex subunit-related, Y-linked pseudogene 5	20201124	-
9606	379033	XKRYP6	-	-	HGNC:HGNC:23913	Y	Yq11.23	XK related, Y-linked pseudogene 6	pseudo	XKRYP6	XK related, Y-linked pseudogene 6	O	X Kell blood group precursor-related, Y-linked pseudogene 6|X-linked Kx blood group related, Y-linked pseudogene 6|XK, Kell blood group complex subunit-related family, member 3 pseudogene|XK, Kell blood group complex subunit-related, Y-linked pseudogene 6	20201124	-
9606	379034	LINC01181	-	-	HGNC:HGNC:25533	8	8q22.3	long intergenic non-protein coding RNA 1181	ncRNA	LINC01181	long intergenic non-protein coding RNA 1181	O	-	20201124	-
9606	386593	CHKB-CPT1B	-	CHKL-CPT1B|CPT1-M|CPT1B|CPTI-M	HGNC:HGNC:41998|Ensembl:ENSG00000254413	22	22q13.33	CHKB-CPT1B readthrough (NMD candidate)	ncRNA	CHKB-CPT1B	CHKB-CPT1B readthrough (NMD candidate)	O	CHKB-CPT1B readthrough (non-protein coding)|CPT I|Carnitine palmitoyltransferase 1B|Carnitine palmitoyltransferase I-like protein|choline kinase-like, carnitine palmitoyltransferase 1B (muscle) transcription unit	20201124	-
9606	386597	GRASLND	-	RNF144A-AS1	HGNC:HGNC:30963|Ensembl:ENSG00000228203	2	2p25.1	glycosaminoglycan regulatory associated long non-coding RNA	ncRNA	GRASLND	glycosaminoglycan regulatory associated long non-coding RNA	O	RNF144A antisense RNA 1 (non-protein coding)	20201124	-
9606	386607	ZFP91-CNTF	-	ZFP91|ZNF757|Zfp-91	HGNC:HGNC:33441	11	11q12.1	ZFP91-CNTF readthrough (NMD candidate)	ncRNA	ZFP91-CNTF	ZFP91-CNTF readthrough (NMD candidate)	O	E3 ubiquitin-protein ligase ZFP91|RING-type E3 ubiquitin transferase ZFP91|ZFP91-CNTF readthrough (non-protein coding)|Zinc finger protein 757|zinc finger protein 91 homolog, ciliary neurotrophic factor transcription unit	20201124	-
9606	386608	RNASEH2CP1	-	AYP1p1	HGNC:HGNC:24117	Y	Yp11.2	ribonuclease H2 subunit C pseudogene 1	pseudo	RNASEH2CP1	ribonuclease H2 subunit C pseudogene 1	O	AYP1 pseudogene 1|T6 pseudogene	20201124	-
9606	386610	E2F6P1	-	-	HGNC:HGNC:51449	22	22q11.21	E2F transcription factor 6 pseudogene 1	pseudo	E2F6P1	E2F transcription factor 6 pseudogene 1	O	E2F6 pseudogene 1	20201124	-
9606	386616	SCKL3	-	-	-	14	14q23	Seckel syndrome 3	unknown	-	-	-	-	20191002	-
9606	386617	KCTD8	-	-	MIM:618442|HGNC:HGNC:22394|Ensembl:ENSG00000183783	4	4p13	potassium channel tetramerization domain containing 8	protein-coding	KCTD8	potassium channel tetramerization domain containing 8	O	BTB/POZ domain-containing protein KCTD8|potassium channel tetramerisation domain containing 8	20201124	-
9606	386618	KCTD4	-	bA321C24.3	HGNC:HGNC:23227|Ensembl:ENSG00000180332	13	13q14.12-q14.13	potassium channel tetramerization domain containing 4	protein-coding	KCTD4	potassium channel tetramerization domain containing 4	O	BTB/POZ domain-containing protein KCTD4|potassium channel tetramerisation domain containing 4	20201124	-
9606	386627	SAP30L-AS1	-	GALNT10-AS1	HGNC:HGNC:26760|Ensembl:ENSG00000245275	5	5q33.2	SAP30L antisense RNA 1 (head to head)	ncRNA	SAP30L-AS1	SAP30L antisense RNA 1 (head to head)	O	CTB-157D17.1|GALNT10 antisense RNA 1	20201124	-
9606	386653	IL31	-	IL-31	MIM:609509|HGNC:HGNC:19372|Ensembl:ENSG00000204671	12	12q24.31	interleukin 31	protein-coding	IL31	interleukin 31	O	interleukin-31	20201220	-
9606	386654	OSTF1P1	-	OSTF1P	HGNC:HGNC:31439	12	12q24.21	osteoclast stimulating factor 1 pseudogene 1	pseudo	OSTF1P1	osteoclast stimulating factor 1 pseudogene 1	O	OSTF1 pseudogene	20201124	-
9606	386665	AURKAP2	-	AURKAPS2|STK6LP	HGNC:HGNC:18612	10	10q25.3	aurora kinase A pseudogene 2	pseudo	AURKAP2	aurora kinase A pseudogene 2	O	serine/threonine kinase 6-like pseudogene	20201124	-
9606	386672	KRTAP10-4	-	KAP10.4|KAP18-4|KRTAP10.4|KRTAP18-4|KRTAP18.4	HGNC:HGNC:20521|Ensembl:ENSG00000215454	21	21q22.3	keratin associated protein 10-4	protein-coding	KRTAP10-4	keratin associated protein 10-4	O	keratin-associated protein 10-4|high sulfur keratin-associated protein 10.4|keratin-associated protein 18.4	20201124	-
9606	386674	KRTAP10-6	-	KAP10.6|KAP18.6|KRTAP18-6|KRTAP18.6	HGNC:HGNC:20523|Ensembl:ENSG00000188155	21	21q22.3	keratin associated protein 10-6	protein-coding	KRTAP10-6	keratin associated protein 10-6	O	keratin-associated protein 10-6|high sulfur keratin-associated protein 10.6|keratin associated protein 18-6	20201124	-
9606	386675	KRTAP10-7	-	KAP10.7|KAP18.7|KRTAP18-7	HGNC:HGNC:22970|Ensembl:ENSG00000272804	21	21q22.3	keratin associated protein 10-7	protein-coding	KRTAP10-7	keratin associated protein 10-7	O	keratin-associated protein 10-7|high sulfur keratin-associated protein 10.7|keratin associated protein 18-7	20201124	-
9606	386676	KRTAP10-9	-	KAP10.9|KAP18.9|KRTAP18-9	HGNC:HGNC:22971|Ensembl:ENSG00000221837	21	21q22.3	keratin associated protein 10-9	protein-coding	KRTAP10-9	keratin associated protein 10-9	O	keratin-associated protein 10-9|high sulfur keratin-associated protein 10.9|keratin associated protein 18-9|keratin-associated protein 10.9|keratin-associated protein 18.9	20201124	-
9606	386677	KRTAP10-1	-	KAP10.1|KAP18-1|KAP18.1|KRTAP10.1|KRTAP18-1|KRTAP18.1	HGNC:HGNC:22966|Ensembl:ENSG00000215455	21	21q22.3	keratin associated protein 10-1	protein-coding	KRTAP10-1	keratin associated protein 10-1	O	keratin-associated protein 10-1|high sulfur keratin-associated protein 10.1|keratin-associated protein 10.1|keratin-associated protein 18-1|keratin-associated protein 18.1	20201124	-
9606	386678	KRTAP10-11	-	KAP10.11|KAP10.9|KAP18-9|KAP18.11|KRTAP10-9|KRTAP10.9|KRTAP18-11|KRTAP18-9|KRTAP18.11|KRTAP18.9	HGNC:HGNC:20528|Ensembl:ENSG00000243489	21	21q22.3	keratin associated protein 10-11	protein-coding	KRTAP10-11	keratin associated protein 10-11	O	keratin-associated protein 10-11|High sulfur keratin-associated protein 10.9|Keratin-associated protein 10-9|Keratin-associated protein 10.9|Keratin-associated protein 18-9|Keratin-associated protein 18.9|high sulfur keratin-associated protein 10.11|keratin associated protein 18-11|keratin-associated protein 10.11|keratin-associated protein 18.11	20201124	-
9606	386679	KRTAP10-2	-	KAP10.2|KAP18-2|KAP18.2|KRTAP10.2|KRTAP18-2|KRTAP18.2	HGNC:HGNC:22967|Ensembl:ENSG00000205445	21	21q22.3	keratin associated protein 10-2	protein-coding	KRTAP10-2	keratin associated protein 10-2	O	keratin-associated protein 10-2|high sulfur keratin-associated protein 10.2|keratin-associated protein 18-2|keratin-associated protein 18.2	20201206	-
9606	386680	KRTAP10-5	-	KAP10.5|KAP18-5|KAP18.5|KRTAP10.5|KRTAP18-5|KRTAP18.1|KRTAP18.5	HGNC:HGNC:22969|Ensembl:ENSG00000241123	21	21q22.3	keratin associated protein 10-5	protein-coding	KRTAP10-5	keratin associated protein 10-5	O	keratin-associated protein 10-5|high sulfur keratin-associated protein 10.5|keratin-associated protein 18.5	20201205	-
9606	386681	KRTAP10-8	-	KAP10.8|KRTAP18-8|KRTAP18.8	HGNC:HGNC:20525|Ensembl:ENSG00000187766	21	21q22.3	keratin associated protein 10-8	protein-coding	KRTAP10-8	keratin associated protein 10-8	O	keratin-associated protein 10-8|high sulfur keratin-associated protein 10.8|keratin associated protein 18-8|keratin-associated protein 10.8|keratin-associated protein 18.8	20201124	-
9606	386682	KRTAP10-3	-	KAP10.3|KAP18-3|KAP18.3|KRTAP10.3|KRTAP18-3|KRTAP18.3	HGNC:HGNC:22968|Ensembl:ENSG00000212935	21	21q22.3	keratin associated protein 10-3	protein-coding	KRTAP10-3	keratin associated protein 10-3	O	keratin-associated protein 10-3|high sulfur keratin-associated protein 10.3|keratin-associated protein 18-3|keratin-associated protein 18.3	20201124	-
9606	386683	KRTAP12-3	-	KRTAP12.3	HGNC:HGNC:20531|Ensembl:ENSG00000205439	21	21q22.3	keratin associated protein 12-3	protein-coding	KRTAP12-3	keratin associated protein 12-3	O	keratin-associated protein 12-3|high sulfur keratin-associated protein 12.3|keratin-associated protein 12.3	20201124	-
9606	386684	KRTAP12-4	-	KRTAP12.4	HGNC:HGNC:20532|Ensembl:ENSG00000212933	21	21q22.3	keratin associated protein 12-4	protein-coding	KRTAP12-4	keratin associated protein 12-4	O	keratin-associated protein 12-4|high sulfur keratin-associated protein 12.4	20201213	-
9606	386685	KRTAP10-12	-	KAP10.12|KRTAP18-12|KRTAP18.12	HGNC:HGNC:20533|Ensembl:ENSG00000189169	21	21q22.3	keratin associated protein 10-12	protein-coding	KRTAP10-12	keratin associated protein 10-12	O	keratin-associated protein 10-12|high sulfur keratin-associated protein 10.12|keratin-associated protein 18-12	20201124	-
9606	386687	OFD1P3Y	-	OFD1P19|OFD1P19Y|OFD1P3|OFD1PY19|OFD1PY3|OFDYP3	HGNC:HGNC:23875	Y	Yp11.2	OFD1 pseudogene 3 Y-linked	pseudo	OFD1P3Y	OFD1 pseudogene 3 Y-linked	O	OFD1 pseudogene 19, Y-linked|OFD1 pseudogene, Y-linked 19|OFD1 pseudogene, Y-linked 3|oral-facial-digital syndrome 1 pseudogene	20201124	-
9606	386688	OFD1P4Y	-	OFD1P4|OFD1PY4|OFDYP4	HGNC:HGNC:23876|Ensembl:ENSG00000229406	Y	Yq11.222	OFD1 pseudogene 4 Y-linked	pseudo	OFD1P4Y	OFD1 pseudogene 4 Y-linked	O	OFD1 pseudogene, Y-linked 4|oral-facial-digital syndrome 1 pseudogene	20201124	-
9606	386689	OFD1P5Y	-	OFD1P5|OFD1PY5|OFDYP5	HGNC:HGNC:23877|Ensembl:ENSG00000240438	Y	Yq11.222	OFD1 pseudogene 5 Y-linked	pseudo	OFD1P5Y	OFD1 pseudogene 5 Y-linked	O	OFD1 pseudogene, Y-linked 5|oral-facial-digital syndrome 1 pseudogene	20201124	-
9606	386690	OFD1P6Y	-	OFD1P2|OFD1P6|OFD1PY6|OFDYP6	HGNC:HGNC:13657|Ensembl:ENSG00000242153	Y	Yq11.222	OFD1 pseudogene 6 Y-linked	pseudo	OFD1P6Y	OFD1 pseudogene 6 Y-linked	O	OFD1 pseudogene 2|OFD1 pseudogene, Y-linked 6|oral-facial-digital syndrome 1 pseudogene|oral-facial-digital syndrome 1, pseudogene 2	20201124	-
9606	386691	OFD1P7Y	-	OFD1P7|OFD1PY7|OFDYP7	HGNC:HGNC:23879|Ensembl:ENSG00000238088	Y	Yq11.222	OFD1 pseudogene 7 Y-linked	pseudo	OFD1P7Y	OFD1 pseudogene 7 Y-linked	O	OFD1 pseudogene, Y-linked 7|oral-facial-digital syndrome 1 pseudogene	20201124	-
9606	386692	OFD1P8Y	-	OFD1P8|OFD1PY8|OFDYP8	HGNC:HGNC:23880|Ensembl:ENSG00000231159	Y	Yq11.223	OFD1 pseudogene 8 Y-linked	pseudo	OFD1P8Y	OFD1 pseudogene 8 Y-linked	O	OFD1 pseudogene, Y-linked 8|oral-facial-digital syndrome 1 pseudogene	20201124	-
9606	386693	OFD1P9Y	-	OFD1P9|OFD1PY9|OFDYP9	HGNC:HGNC:23881|Ensembl:ENSG00000230476	Y	Yq11.223	OFD1 pseudogene 9 Y-linked	pseudo	OFD1P9Y	OFD1 pseudogene 9 Y-linked	O	OFD1 pseudogene, Y-linked 9|oral-facial-digital syndrome 1 pseudogene	20201124	-
9606	386694	OFD1P10Y	-	OFD1P10|OFD1PY10|OFDYP10	HGNC:HGNC:23882|Ensembl:ENSG00000225466	Y	Yq11.223	OFD1 pseudogene 10 Y-linked	pseudo	OFD1P10Y	OFD1 pseudogene 10 Y-linked	O	OFD1 pseudogene, Y-linked 10|oral-facial-digital syndrome 1 pseudogene	20201124	-
9606	386695	OFD1P11Y	-	OFD1P11|OFD1PY11|OFDYP11	HGNC:HGNC:23883|Ensembl:ENSG00000237302	Y	Yq11.223	OFD1 pseudogene 11 Y-linked	pseudo	OFD1P11Y	OFD1 pseudogene 11 Y-linked	O	OFD1 pseudogene, Y-linked 11|oral-facial-digital syndrome 1 pseudogene	20201124	-
9606	386696	OFD1P12Y	-	OFD1P12|OFD1PY12|OFDYP12	HGNC:HGNC:23884	Y	Yq11.23	OFD1 pseudogene 12 Y-linked	pseudo	OFD1P12Y	OFD1 pseudogene 12 Y-linked	O	OFD1 pseudogene, Y-linked 12|oral-facial-digital syndrome 1 pseudogene	20201124	-
9606	386697	OFD1P13Y	-	OFD1P13|OFD1PY13|OFDYP13	HGNC:HGNC:23885|Ensembl:ENSG00000225287	Y	Yq11.23	OFD1 pseudogene 13 Y-linked	pseudo	OFD1P13Y	OFD1 pseudogene 13 Y-linked	O	OFD1 pseudogene, Y-linked 13|oral-facial-digital syndrome 1 pseudogene	20201124	-
9606	386698	OFD1P14Y	-	OFD1P14|OFD1PY14|OFDYP14	HGNC:HGNC:23886	Y	Yq11.23	OFD1 pseudogene 14 Y-linked	pseudo	OFD1P14Y	OFD1 pseudogene 14 Y-linked	O	OFD1 pseudogene, Y-linked 14|oral-facial-digital syndrome 1 pseudogene	20201124	-
9606	386699	OFD1P15Y	-	OFD1P15|OFD1PY15|OFDYP15	HGNC:HGNC:23887	Y	Yq11.23	OFD1 pseudogene 15 Y-linked	pseudo	OFD1P15Y	OFD1 pseudogene 15 Y-linked	O	OFD1 pseudogene, Y-linked 15|oral-facial-digital syndrome 1 pseudogene	20201124	-
9606	386724	AMIGO3	-	ALI3|AMIGO-3	MIM:615691|HGNC:HGNC:24075|Ensembl:ENSG00000176020	3	3p21.31	adhesion molecule with Ig like domain 3	protein-coding	AMIGO3	adhesion molecule with Ig like domain 3	O	amphoterin-induced protein 3|alivin-3|amphoterin-induced gene and ORF 3	20201124	-
9606	386725	FAM8A7P	-	-	HGNC:HGNC:23868	Y	Yp11.2	family with sequence similarity 8, member A1 pseudogene	pseudo	FAM8A7P	family with sequence similarity 8 member A7, pseudogene	O	-	20201124	-
9606	386726	FAM8A4P	-	FAM8A8P	HGNC:HGNC:16375	Y	Yq11.21	family with sequence similarity 8, member A1 pseudogene	pseudo	FAM8A4P	family with sequence similarity 8 member A4, pseudogene	O	family with sequence similarity 8, member A8 pseudogene	20201124	-
9606	386727	FAM8A9P	-	-	HGNC:HGNC:23870	Y	Yq11.223	family with sequence similarity 8, member A1 pseudogene	pseudo	FAM8A9P	family with sequence similarity 8 member A9, pseudogene	O	-	20201124	-
9606	386728	FAM8A10P	-	-	HGNC:HGNC:23871	Y	Yq11.223	family with sequence similarity 8, member A1 pseudogene	pseudo	FAM8A10P	family with sequence similarity 8 member A10, pseudogene	O	-	20201124	-
9606	386729	CDY4P	-	-	HGNC:HGNC:23872	Y	Yq11.221	chromodomain Y-linked 4 pseudogene	pseudo	CDY4P	chromodomain Y-linked 4 pseudogene	O	chromodomain protein, Y-linked 4 pseudogene|chromodomain protein, Y-linked, 1 pseudogene	20201124	-
9606	386730	CDY6P	-	-	HGNC:HGNC:23853	Y	Yq11.222	chromodomain Y-linked 6 pseudogene	pseudo	CDY6P	chromodomain Y-linked 6 pseudogene	O	chromodomain protein, Y-linked 6 pseudogene|chromodomain protein, Y-linked, 1 pseudogene	20201124	-
9606	386731	CDY7P	-	-	HGNC:HGNC:23854|Ensembl:ENSG00000237558	Y	Yq11.222	chromodomain Y-linked 7 pseudogene	pseudo	CDY7P	chromodomain Y-linked 7 pseudogene	O	chromodomain protein, Y-linked 7 pseudogene|chromodomain protein, Y-linked, 1 pseudogene	20201124	-
9606	386732	CDY8P	-	-	HGNC:HGNC:23855	Y	Yq11.222	chromodomain Y-linked 8 pseudogene	pseudo	CDY8P	chromodomain Y-linked 8 pseudogene	O	chromodomain protein, Y-linked 8 pseudogene|chromodomain protein, Y-linked, 1 pseudogene	20201124	-
9606	386734	CDY12P	-	-	HGNC:HGNC:23856|Ensembl:ENSG00000228850	Y	Yq11.223	chromodomain Y-linked 12 pseudogene	pseudo	CDY12P	chromodomain Y-linked 12 pseudogene	O	chromodomain protein, Y-linked 12 pseudogene|chromodomain protein, Y-linked, 1 pseudogene	20201124	-
9606	386735	CDY13P	-	-	HGNC:HGNC:23857|Ensembl:ENSG00000224873	Y	Yq11.223	chromodomain Y-linked 13 pseudogene	pseudo	CDY13P	chromodomain Y-linked 13 pseudogene	O	chromodomain protein, Y-linked 13 pseudogene|chromodomain protein, Y-linked, 1 pseudogene	20201124	-
9606	386736	CDY14P	-	-	HGNC:HGNC:23858|Ensembl:ENSG00000226873	Y	Yq11.223	chromodomain protein Y-linked 14 pseudogene	pseudo	CDY14P	chromodomain protein Y-linked 14 pseudogene	O	chromodomain protein, Y-linked, 1 pseudogene	20201124	-
9606	386737	CDY15P	-	-	HGNC:HGNC:23859	Y	Yq11.23	chromodomain Y-linked 15 pseudogene	pseudo	CDY15P	chromodomain Y-linked 15 pseudogene	O	chromodomain protein, Y-linked 15 pseudogene	20201124	-
9606	386738	CDY16P	-	-	HGNC:HGNC:23860	Y	Yq11.23	chromodomain Y-linked 16 pseudogene	pseudo	CDY16P	chromodomain Y-linked 16 pseudogene	O	chromodomain protein, Y-linked 16 pseudogene|chromodomain protein, Y-linked, 1 pseudogene	20201124	-
9606	386739	CDY17P	-	-	HGNC:HGNC:23861	Y	Yq11.23	chromodomain Y-linked 17 pseudogene	pseudo	CDY17P	chromodomain Y-linked 17 pseudogene	O	chromodomain protein, Y-linked 17 pseudogene|chromodomain protein, Y-linked, 1 pseudogene	20201124	-
9606	386740	CDY18P	-	-	HGNC:HGNC:23862	Y	Yq11.23	chromodomain Y-linked 18 pseudogene	pseudo	CDY18P	chromodomain Y-linked 18 pseudogene	O	chromodomain protein, Y-linked 18 pseudogene|chromodomain protein, Y-linked, 1 pseudogene	20201124	-
9606	386741	CDY19P	-	-	HGNC:HGNC:23863	Y	Yq11.23	chromodomain Y-linked 19 pseudogene	pseudo	CDY19P	chromodomain Y-linked 19 pseudogene	O	chromodomain protein, Y-linked 19 pseudogene	20201124	-
9606	386742	CDY20P	-	-	HGNC:HGNC:23864	Y	Yq11.23	chromodomain Y-linked 20 pseudogene	pseudo	CDY20P	chromodomain Y-linked 20 pseudogene	O	chromodomain protein, Y-linked 20 pseudogene|chromodomain protein, Y-linked, 1 pseudogene	20201124	-
9606	386743	CDY21P	-	-	HGNC:HGNC:23865	Y	Yq11.23	chromodomain Y-linked 21 pseudogene	pseudo	CDY21P	chromodomain Y-linked 21 pseudogene	O	chromodomain protein, Y-linked 21 pseudogene|chromodomain protein, Y-linked, 1 pseudogene	20201124	-
9606	386744	CDY22P	-	-	HGNC:HGNC:23866	Y	Yq11.23	chromodomain Y-linked 22 pseudogene	pseudo	CDY22P	chromodomain Y-linked 22 pseudogene	O	chromodomain protein, Y-linked 22 pseudogene|chromodomain protein, Y-linked, 1 pseudogene	20201124	-
9606	386745	CDY23P	-	-	HGNC:HGNC:23867|Ensembl:ENSG00000231716	Y	Yq11.23	chromodomain Y-linked 23 pseudogene	pseudo	CDY23P	chromodomain Y-linked 23 pseudogene	O	chromodomain protein, Y-linked 23 pseudogene|chromodomain protein, Y-linked, 1 pseudogene	20201124	-
9606	386746	MRGPRG	-	GPR169|MRGG	MIM:607234|HGNC:HGNC:24829|Ensembl:ENSG00000182170	11	11p15.4	MAS related GPR family member G	protein-coding	MRGPRG	MAS related GPR family member G	O	mas-related G-protein coupled receptor member G|G protein-coupled receptor 169|G protein-coupled receptor MRGG	20201124	-
9606	386757	SLC6A10P	-	CT-2|CT2|SLC6A10|SLC6A10pA	HGNC:HGNC:11043|Ensembl:ENSG00000214617	16	16p11.2	solute carrier family 6 member 10, pseudogene	pseudo	SLC6A10P	solute carrier family 6 member 10, pseudogene	O	similar to sodium- and chloride-dependent creatine transporter|creatine transporter-2|solute carrier family 6 (neurotransmitter transporter), member 10, pseudogene|solute carrier family 6 (neurotransmitter transporter, creatine), member 10, pseudogene	20201124	-
9606	386758	ZNF582-DT	-	ZNF582-AS1	HGNC:HGNC:25213|Ensembl:ENSG00000267454	19	19q13.43	ZNF582 divergent transcript	ncRNA	ZNF582-DT	ZNF582 divergent transcript	O	ZNF582 antisense RNA 1 (head to head)|ZNF582 antisense RNA 1 (non-protein coding)	20201124	-
9606	387032	ZKSCAN4	-	P1P373C6|ZNF307|ZNF427|ZSCAN36	MIM:611643|HGNC:HGNC:13854|Ensembl:ENSG00000187626	6	6p22.1	zinc finger with KRAB and SCAN domains 4	protein-coding	ZKSCAN4	zinc finger with KRAB and SCAN domains 4	O	zinc finger protein with KRAB and SCAN domains 4|p373c6.1 (novel C2H2 type zinc finger protein)|zinc finger protein 307|zinc finger protein 427	20201213	-
9606	387036	GUSBP2	-	GUSBL1|GUSBP4|SMA3-L|SMAC3L|SMAC3L2|b55C20.1|bA239L20.1|bA239L20.5|bGLU-Lp	HGNC:HGNC:18792|Ensembl:ENSG00000241549	6	6p22.2	GUSB pseudogene 2	pseudo	GUSBP2	GUSB pseudogene 2	O	glucuronidase, beta pseudogene 2|glucuronidase, beta pseudogene 4|glucuronidase, beta-like 1|spinal muscular atrophy candidate gene 3-like 2	20201124	-
9606	387039	HTATSF1P1	-	HTATSF1P|TAT-SF1-L|dJ1033B10.6	HGNC:HGNC:13959	6	6p21.32	HIV-1 Tat specific factor 1 pseudogene 1	pseudo	HTATSF1P1	HIV-1 Tat specific factor 1 pseudogene 1	O	HIV TAT specific factor 1 pseudogene	20190324	-
9606	387043	RPL13AP	-	RPL13A_5_675|dJ271M21.3	HGNC:HGNC:13977|Ensembl:ENSG00000231301	6	6p22.1	ribosomal protein L13a pseudogene	pseudo	RPL13AP	ribosomal protein L13a pseudogene	O	-	20201124	-
9606	387044	RPL13P	-	BBC1p|RPL13_3_673|dJ111M5.1	HGNC:HGNC:13978|Ensembl:ENSG00000213916	6	6p22.1	ribosomal protein L13 pseudogene	pseudo	RPL13P	ribosomal protein L13 pseudogene	O	-	20201124	-
9606	387046	RPL8P1	-	RPL2p|RPL8P|dJ15D7.1	HGNC:HGNC:13980	6	6p22.1	ribosomal protein L8 pseudogene 1	pseudo	RPL8P1	ribosomal protein L8 pseudogene 1	O	-	20201124	-
9606	387055	LINC00533	-	C6orf38|C6orf39	HGNC:HGNC:18690|Ensembl:ENSG00000235570	6	6p22.1	long intergenic non-protein coding RNA 533	ncRNA	LINC00533	long intergenic non-protein coding RNA 533	O	-	20201124	-
9606	387063	HMGA1P5	-	HMGA1L5	HGNC:HGNC:19120	10	10q22.2	high mobility group AT-hook 1 pseudogene 5	pseudo	HMGA1P5	high mobility group AT-hook 1 pseudogene 5	O	high mobility group AT-hook 1-like 5	20201124	-
9606	387065	HMGA1P7	-	HMGA1L7	HGNC:HGNC:19122	6	6q23.2	high mobility group AT-hook 1 pseudogene 7	pseudo	HMGA1P7	high mobility group AT-hook 1 pseudogene 7	O	high mobility group AT-hook 1-like 7	20201124	-
9606	387066	SNHG5	-	C6orf160|LINC00044|NCRNA00044|U50HG	MIM:613263|HGNC:HGNC:21026|Ensembl:ENSG00000203875	6	6q14.3	small nucleolar RNA host gene 5	ncRNA	SNHG5	small nucleolar RNA host gene 5	O	U50 host|long intergenic non-protein coding RNA 44|small nucleolar RNA host gene 5 (non-protein coding)	20201124	-
9606	387071	FAM136BP	-	C6orf87|FAM136B|dJ40E16.3	HGNC:HGNC:21110	6	6p25.2	family with sequence similarity 136 member B, pseudogene	pseudo	FAM136BP	family with sequence similarity 136 member B, pseudogene	O	-	20201124	-
9606	387074	RPL35AP3	-	RPL35A_7_760|bA55K22.4	HGNC:HGNC:21117|Ensembl:ENSG00000230350	6	6q23.3	ribosomal protein L35a pseudogene 3	pseudo	RPL35AP3	ribosomal protein L35a pseudogene 3	O	-	20201124	-
9606	387082	SUMO4	-	IDDM5|SMT3H4|SUMO-4|dJ281H8.4	MIM:608829|HGNC:HGNC:21181|Ensembl:ENSG00000177688	6	6q25.1	small ubiquitin like modifier 4	protein-coding	SUMO4	small ubiquitin like modifier 4	O	small ubiquitin-related modifier 4|SMT3 suppressor of mif two 3 homolog 2|SMT3 suppressor of mif two 3 homolog 4|insulin-dependent diabetes mellitus 5|small ubiquitin-like modifier 4 protein	20201124	-
9606	387090	RPL36AP5	-	RPL36A_9_691|bA256G5.1	HGNC:HGNC:21258	6	6p21.1	ribosomal protein L36a pseudogene 5	pseudo	RPL36AP5	ribosomal protein L36a pseudogene 5	O	-	20201124	-
9606	387101	RPL29P4	-	RPL29P3|RPL29_6_745|bA632C17A.1	HGNC:HGNC:21482	6	6q22.2	ribosomal protein L29 pseudogene 4	pseudo	RPL29P4	ribosomal protein L29 pseudogene 4	O	-	20201124	-
9606	387103	CENPW	-	C6orf173|CENP-W|CUG2	MIM:611264|HGNC:HGNC:21488|Ensembl:ENSG00000203760	6	6q22.32	centromere protein W	protein-coding	CENPW	centromere protein W	O	centromere protein W|cancer-up-regulated gene 2 protein|cancer-upregulated gene 2	20201124	-
9606	387104	SOGA3	-	C6orf174|dJ403A15.3	HGNC:HGNC:21494|Ensembl:ENSG00000255330	6	6q22.33	SOGA family member 3	protein-coding	SOGA3	SOGA family member 3	O	protein SOGA3	20201124	-
9606	387107	ATP5MFP2	-	ATP5J2P2|bA249L21.4	HGNC:HGNC:21540	6	6q21	ATP synthase membrane subunit f pseudogene 2	pseudo	ATP5MFP2	ATP synthase membrane subunit f pseudogene 2	O	ATP synthase, H+ transporting, mitochondrial F0 complex, subunit F2 pseudogene 2|ATP synthase, H+ transporting, mitochondrial Fo complex subunit F2 pseudogene 2	20201124	-
9606	387111	LINC00222	-	C6orf181|NCRNA00222|dJ354J5.2	HGNC:HGNC:21560|Ensembl:ENSG00000203801	6	6q21	long intergenic non-protein coding RNA 222	ncRNA	LINC00222	long intergenic non-protein coding RNA 222	O	-	20201124	-
9606	387117	UBQLN1P1	-	UBQLN1P	HGNC:HGNC:21633	6	6p22.1	ubiquilin 1 pseudogene 1	pseudo	UBQLN1P1	ubiquilin 1 pseudogene 1	O	-	20201124	-
9606	387119	CEP85L	-	C6orf204|LIS10|NY-BR-15|bA57K17.2	MIM:618865|HGNC:HGNC:21638|Ensembl:ENSG00000111860	6	6q22.31	centrosomal protein 85 like	protein-coding	CEP85L	centrosomal protein 85 like	O	centrosomal protein of 85 kDa-like|centrosomal protein 85kDa-like|serologically defined breast cancer antigen NY-BR-15	20210123	-
9606	387122	WASF5P	-	-	HGNC:HGNC:21665|Ensembl:ENSG00000231402	6	6p21.33	WASP family member 5, pseudogene	pseudo	WASF5P	WASP family member 5, pseudogene	O	WAS protein family member 5, pseudogene|WAS protein family, member 3 pseudogene	20201124	-
9606	387129	NPSR1	-	ASRT2|GPR154|GPRA|NPSR|PGR14|VRR1	MIM:608595|HGNC:HGNC:23631|Ensembl:ENSG00000187258	7	7p14.3	neuropeptide S receptor 1	protein-coding	NPSR1	neuropeptide S receptor 1	O	neuropeptide S receptor|G-protein coupled receptor 154|G-protein coupled receptor PGR14|G-protein coupled receptor for asthma susceptibility|vasopressin receptor-related receptor 1	20201124	-
9606	387254	SLC7A5P2	-	IMAA|MMAA	HGNC:HGNC:24951	16	16p12.2	solute carrier family 7 member 5 pseudogene 2	pseudo	SLC7A5P2	solute carrier family 7 member 5 pseudogene 2	O	LAT1-3TM protein 2|SLC7A5 pseudogene|hLAT1-3TM|solute carrier family 7 (amino acid transporter light chain, L system), member 5 pseudogene 2|solute carrier family 7 (cationic amino acid transporter, y+ system), member 5 pseudogene 2	20201213	-
9606	387263	C6orf120	-	-	MIM:616987|HGNC:HGNC:21247|Ensembl:ENSG00000185127	6	6q27	chromosome 6 open reading frame 120	protein-coding	C6orf120	chromosome 6 open reading frame 120	O	UPF0669 protein C6orf120	20201124	-
9606	387264	KRTAP5-1	-	KRN1L|KRTAP5.1	MIM:148022|HGNC:HGNC:23596|Ensembl:ENSG00000205869	11	11p15.5	keratin associated protein 5-1	protein-coding	KRTAP5-1	keratin associated protein 5-1	O	keratin-associated protein 5-1|keratin-associated protein 5.1|ultrahigh sulfur keratin-associated protein 5.1	20201124	-
9606	387266	KRTAP5-3	-	KRTAP5-9|KRTAP5.3	HGNC:HGNC:23598|Ensembl:ENSG00000196224	11	11p15.5	keratin associated protein 5-3	protein-coding	KRTAP5-3	keratin associated protein 5-3	O	keratin-associated protein 5-3|keratin-associated protein 5-9|keratin-associated protein 5.3|keratin-associated protein 5.9|ultrahigh sulfur keratin-associated protein 5.3	20201124	-
9606	387267	KRTAP5-4	-	KRTAP5.4	HGNC:HGNC:23599|Ensembl:ENSG00000241598	11	11p15.5	keratin associated protein 5-4	protein-coding	KRTAP5-4	keratin associated protein 5-4	O	keratin-associated protein 5-4|keratin-associated protein 5.4|ultrahigh sulfur keratin-associated protein 5.4	20201124	-
9606	387273	KRTAP5-10	-	KRTAP5.10	HGNC:HGNC:23605|Ensembl:ENSG00000204572	11	11q13.4	keratin associated protein 5-10	protein-coding	KRTAP5-10	keratin associated protein 5-10	O	keratin-associated protein 5-10|keratin-associated protein 5.10|ultrahigh sulfur keratin-associated protein 5.10	20201124	-
9606	387275	KRTAP5-13P	-	KRTAP5.P1|KRTAP5P1	HGNC:HGNC:23607	11	11q13.4	keratin associated protein 5-13, pseudogene	pseudo	KRTAP5-13P	keratin associated protein 5-13, pseudogene	O	keratin associated protein 5 pseudogene 1	20201124	-
9606	387276	KRTAP5-14P	-	KRTAP5-12|KRTAP5.P2|KRTAP5P2	HGNC:HGNC:23608	11	11q13.4	keratin associated protein 5-14, pseudogene	pseudo	KRTAP5-14P	keratin associated protein 5-14, pseudogene	O	keratin associated protein 5 pseudogene 2	20201124	-
9606	387315	MTND2P1	-	-	HGNC:HGNC:7457	21	21q22.12	MT-ND2 pseudogene 1	pseudo	MTND2P1	MT-ND2 pseudogene 1	O	MTND2 pseudogene 1|NADH dehydrogenase 2 pseudogene 1|mitochondrially encoded NADH:ubiquinone oxidoreductase core subunit 2 pseudogene 1	20201124	-
9606	387316	VN1R10P	-	FKSG83|VNR6I1P|b24o18.2|hs6V1-1p	HGNC:HGNC:13550	6	6p22.1	vomeronasal 1 receptor 10 pseudogene	pseudo	VN1R10P	vomeronasal 1 receptor 10 pseudogene	O	vomeronasal 1 receptor 1 pseudogene|vomeronasal olfactory receptor, (chromosome 6) subtype I, member 1 pseudogene	20201124	-
9606	387317	VN1R11P	-	VNR6I2P|dJ86C11.7|hs6V1-2p	HGNC:HGNC:13551|Ensembl:ENSG00000219770	6	6p22.2	vomeronasal 1 receptor 11, pseudogene	pseudo	VN1R11P	vomeronasal 1 receptor 11, pseudogene	O	vomeronasal 1 receptor 4 pseudogene	20201124	-
9606	387319	H2AC2P	-	H2AFSP|HIST1H2APS1|bA317E16.5	HGNC:HGNC:18720	6	6p22.2	H2A clustered histone 2, pseudogene	pseudo	H2AC2P	H2A clustered histone 2, pseudogene	O	histone 1, H2a, pseudogene 1|histone cluster 1 H2A pseudogene 1|histone cluster 1, H2a, pseudogene 1	20201124	-
9606	387320	VN1R14P	-	VNR6I5P|bA457M11.4|hs6M1-5p	HGNC:HGNC:18721	6	6p22.2	vomeronasal 1 receptor 14 pseudogene	pseudo	VN1R14P	vomeronasal 1 receptor 14 pseudogene	O	-	20201124	-
9606	387321	VN1R12P	-	VNR6I3P|bA373D17.2|hs6V1-3p	HGNC:HGNC:18722|Ensembl:ENSG00000220581	6	6p22.2	vomeronasal 1 receptor 12, pseudogene	pseudo	VN1R12P	vomeronasal 1 receptor 12, pseudogene	O	-	20201124	-
9606	387322	VN1R13P	-	VNR6I4P|bA373D17.3|hs6V1-4p	HGNC:HGNC:18723|Ensembl:ENSG00000216762	6	6p22.2	vomeronasal 1 receptor 13 pseudogene	pseudo	VN1R13P	vomeronasal 1 receptor 13 pseudogene	O	vomeronasal 1 receptor 1 pseudogene	20201124	-
9606	387323	H2AC9P	-	H2AFUP|HIST1H2APS3|dJ34B20.8	HGNC:HGNC:18805|Ensembl:ENSG00000218281	6	6p22.2	H2A clustered histone 9, pseudogene	pseudo	H2AC9P	H2A clustered histone 9, pseudogene	O	histone 1, H2a, pseudogene 3|histone cluster 1 H2A pseudogene 3|histone cluster 1, H2a, pseudogene 3	20201124	-
9606	387325	H1-12P	-	H1F6P|HIST1H1PS1|dJ34B20.16	HGNC:HGNC:19163	6	6p22.2	H1.12 linker histone, cluster member pseudogene	pseudo	H1-12P	H1.12 linker histone, cluster member pseudogene	O	histone 1, H1, pseudogene 1|histone cluster 1 H1 pseudogene 1	20201124	-
9606	387328	ZNF322P1	-	ZNF322|ZNF322B	HGNC:HGNC:14003	9	9q22.33	zinc finger protein 322 pseudogene 1	pseudo	ZNF322P1	zinc finger protein 322 pseudogene 1	O	putative zinc finger protein 322B|zinc finger protein 322B	20201124	-
9606	387332	TBPL2	-	TBP2|TRF3	MIM:608964|HGNC:HGNC:19841|Ensembl:ENSG00000182521	14	14q22.3	TATA-box binding protein like 2	protein-coding	TBPL2	TATA-box binding protein like 2	O	TATA box-binding protein-like 2|TATA box-binding protein-like protein 2|TATA box-binding protein-related factor 3|TBP-like 2|TBP-like protein 2|TBP-related factor 3	20201213	-
9606	387338	NSUN4	-	SHTAP	MIM:615394|HGNC:HGNC:31802|Ensembl:ENSG00000117481	1	1p33	NOP2/Sun RNA methyltransferase 4	protein-coding	NSUN4	NOP2/Sun RNA methyltransferase 4	O	5-methylcytosine rRNA methyltransferase NSUN4|NOL1/NOP2/Sun domain family member 4|NOP2/Sun RNA methyltransferase family member 4|NOP2/Sun domain family, member 4|putative methyltransferase NSUN4|sperm head and tail associated protein	20201213	-
9606	387357	THEMIS	-	C6orf190|C6orf207|GASP|SPOT|TSEPA	MIM:613607|HGNC:HGNC:21569|Ensembl:ENSG00000172673	6	6q22.33	thymocyte selection associated	protein-coding	THEMIS	thymocyte selection associated	O	protein THEMIS|GRB2-associated protein|signaling phosphoprotein specific for T cells|thymocyte selection pathway associated|thymocyte-expressed molecule involved in selection	20201124	-
9606	387359	USP9YP4	-	-	HGNC:HGNC:37740	Y	Yp11.2	USP9Y pseudogene 4	pseudo	USP9YP4	USP9Y pseudogene 4	O	ubiquitin specific peptidase 9, Y-linked pseudogene 4	20201124	-
9606	387361	USP9YP34	-	-	HGNC:HGNC:38778|Ensembl:ENSG00000233378	Y	Yq11.222	USP9Y pseudogene 34	pseudo	USP9YP34	USP9Y pseudogene 34	O	ubiquitin specific peptidase 9, Y-linked pseudogene 34|ubiquitin specific protease 9, Y-linked pseudogene	20201124	-
9606	387362	USP9YP1	-	-	HGNC:HGNC:31741|Ensembl:ENSG00000250951	Y	Yq11.222	USP9Y pseudogene 1	pseudo	USP9YP1	USP9Y pseudogene 1	O	ubiquitin specific peptidase 9, Y-linked pseudogene 1|ubiquitin specific protease 9, Y-linked pseudogene	20201124	-
9606	387363	USP9YP2	-	-	HGNC:HGNC:31742|Ensembl:ENSG00000249501	Y	Yq11.222	USP9Y pseudogene 2	pseudo	USP9YP2	USP9Y pseudogene 2	O	ubiquitin specific peptidase 9, Y-linked pseudogene 2|ubiquitin specific protease 9, Y-linked pseudogene	20201124	-
9606	387364	USP9YP3	-	-	HGNC:HGNC:37739|Ensembl:ENSG00000237023	Y	Yq11.223	USP9Y pseudogene 3	pseudo	USP9YP3	USP9Y pseudogene 3	O	ubiquitin specific peptidase 9, Y-linked pseudogene 3|ubiquitin specific protease 9, Y-linked pseudogene	20201124	-
9606	387486	LINC00320	-	C21orf131|NCRNA00320|PRED14	HGNC:HGNC:19690|Ensembl:ENSG00000224924	21	21q21.1	long intergenic non-protein coding RNA 320	ncRNA	LINC00320	long intergenic non-protein coding RNA 320	O	-	20201124	-
9606	387491	GAPDHP16	-	GAPDP16	HGNC:HGNC:23768|Ensembl:ENSG00000225502	21	21q11.2	glyceraldehyde-3-phosphate dehydrogenase pseudogene 16	pseudo	GAPDHP16	glyceraldehyde-3-phosphate dehydrogenase pseudogene 16	O	-	20201124	-
9606	387492	DSTNP1	-	-	HGNC:HGNC:23769	21	21q22.3	DSTN pseudogene 1	pseudo	DSTNP1	DSTN pseudogene 1	O	destrin, actin depolymerizing factor pseudogene 1	20201124	-
9606	387494	RPL18AP2	-	-	HGNC:HGNC:23774|Ensembl:ENSG00000225043	21	21q22.3	ribosomal protein L18a pseudogene 2	pseudo	RPL18AP2	ribosomal protein L18a pseudogene 2	O	-	20201124	-
9606	387495	RPS26P5	-	RPS26_31_1718	HGNC:HGNC:23776	21	21q21.1	ribosomal protein S26 pseudogene 5	pseudo	RPS26P5	ribosomal protein S26 pseudogene 5	O	-	20201124	-
9606	387496	RASL11A	-	-	MIM:612403|HGNC:HGNC:23802|Ensembl:ENSG00000122035	13	13q12.2	RAS like family 11 member A	protein-coding	RASL11A	RAS like family 11 member A	O	ras-like protein family member 11A	20201124	-
9606	387503	HCG4P1	-	HCGIV-01	HGNC:HGNC:30978	6	6p21.3	HLA complex group 4 pseudogene 1	pseudo	HCG4P1	HLA complex group 4 pseudogene 1	O	-	20190324	-
9606	387504	HCG4P2	-	HCGIV-02	HGNC:HGNC:30979	6	6p21.3	HLA complex group 4 pseudogene 2	pseudo	HCG4P2	HLA complex group 4 pseudogene 2	O	-	20190324	-
9606	387505	HCG9P1	-	HCGIX-1	HGNC:HGNC:30980	6	6p21.3	HLA complex group 9 pseudogene 1	pseudo	HCG9P1	HLA complex group 9 pseudogene 1	O	-	20190324	-
9606	387506	HCG9P2	-	HCGIX-2	HGNC:HGNC:30981	6	6p21.3	HLA complex group 9 pseudogene 2	pseudo	HCG9P2	HLA complex group 9 pseudogene 2	O	-	20190324	-
9606	387507	HCG9P3	-	HCGIX-3.2	HGNC:HGNC:30982	6	6p21.3	HLA complex group 9 pseudogene 3	pseudo	HCG9P3	HLA complex group 9 pseudogene 3	O	-	20190324	-
9606	387509	GPR153	-	PGR1	MIM:614269|HGNC:HGNC:23618|Ensembl:ENSG00000158292	1	1p36.31	G protein-coupled receptor 153	protein-coding	GPR153	G protein-coupled receptor 153	O	probable G-protein coupled receptor 153|G-protein coupled receptor PGR1	20201124	-
9606	387521	PEDS1	-	CarF|KUA|TMEM189	MIM:610994|HGNC:HGNC:16735|Ensembl:ENSG00000240849	20	20q13.13	plasmanylethanolamine desaturase 1	protein-coding	PEDS1	plasmanylethanolamine desaturase 1	O	plasmanylethanolamine desaturase|transmembrane protein 189	20210114	-
9606	387522	PEDS1-UBE2V1	-	CROC-1B|CROC1B|KUA-UEV|TMEM189-UBE2V1	HGNC:HGNC:33521|Ensembl:ENSG00000124208	20	20q13.13	PEDS1-UBE2V1 readthrough	protein-coding	PEDS1-UBE2V1	PEDS1-UBE2V1 readthrough	O	TMEM189-UBE2V1 fusion protein|TMEM189-UBE2V1 readthrough transcript|transmembrane protein 189-ubiquitin-conjugating enzyme E2 variant 1 read-through	20201124	-
9606	387553	DNM1P18	-	DNM1DN18	HGNC:HGNC:21135	22	22q13.2	dynamin 1 pseudogene 18	pseudo	DNM1P18	dynamin 1 pseudogene 18	O	DNM1 duplicon 18|DNM1 pseudogene 18	20201124	-
9606	387554	DNM1P19	-	DNM1DN19	HGNC:HGNC:21136	12	12q23.1	dynamin 1 pseudogene 19	pseudo	DNM1P19	dynamin 1 pseudogene 19	O	DNM1 duplicon 19|DNM1 pseudogene 19	20201124	-
9606	387559	FGF7P1	-	HsT283	HGNC:HGNC:21455	18	18p11.21	fibroblast growth factor 7 pseudogene 1	pseudo	FGF7P1	fibroblast growth factor 7 pseudogene 1	O	fibroblast growth factor 7 (keratinocyte growth factor) pseudogene	20201124	-
9606	387569	ACF	-	-	MIM:125520	22	22q11	Asymmetric crying facies (Cayler cardiofacial syndrome)	unknown	-	-	-	-	20190816	-
9606	387570	DUH1	-	DUH	MIM:127500	6	6q24.2-q25.2	Dyschromatosis universalis hereditaria	unknown	-	-	-	-	20190816	-
9606	387572	PAND1	-	PAND	MIM:167870	13	13q22-q32	Panic disorder 1	unknown	-	-	-	-	20190816	-
9606	387573	CHDS3	-	-	MIM:300464	X	Xq23-q26	Coronary heart disease, susceptibility to, 3	unknown	-	-	-	-	20190816	-
9606	387574	CMTDIA	-	CMTDI2	MIM:606483	10	10q24.1-q25.1	Charcot-Marie-Tooth disease, dominant intermediate 2	unknown	-	-	-	-	20190816	-
9606	387575	HYT3	-	-	MIM:607329	2	2p25-p24	Hypertension, essential, susceptibility to, 3	unknown	-	-	-	-	20170408	-
9606	387576	MGR5	-	-	MIM:607508	19	19p13	Migraine with or without aura, susceptibility to, 5	unknown	-	-	-	-	20190816	-
9606	387577	AUTS3	-	-	MIM:608049	13	13q14.2-q14.1	Autism, susceptibility to, 3	unknown	-	-	-	-	20190816	-
9606	387578	AITD1	-	-	MIM:608173	6	6p11	Autoimmune thyroid disease, susceptibility to, 1	unknown	-	-	-	-	20190816	-
9606	387579	AITD2	-	-	MIM:608174	5	5q31-q33	Autoimmune thyroid disease, susceptibility to, 2	unknown	-	-	-	-	20190816	-
9606	387581	AITD4	-	-	MIM:608176	10	10q	Autoimmune thyroid disease, susceptibility to, 4	unknown	-	-	-	-	20190816	-
9606	387582	KAZA1	-	KAZA	MIM:608207	22	22q12	Kala-azar (visceral leishmaniasis), susceptibility to	unknown	-	-	-	-	20190816	-
9606	387583	SPG25	-	-	MIM:608220	6	6q23-q24.1	spastic paraplegia 25 (autosomal recessive, with disc herniation)	unknown	-	-	-	-	20191002	-
9606	387584	CHDS2	-	-	MIM:608316	2	2q21.1-q22	Coronary heart disease, susceptibility to, 2	unknown	-	-	-	-	20190816	-
9606	387585	CHDS4	-	-	MIM:608318	14	14q32	Coronary heart disease, susceptibility to, 4	unknown	-	-	-	-	20190816	-
9606	387590	TPTEP1	-	psiTPTE22	HGNC:HGNC:43648|Ensembl:ENSG00000100181	22	22q11.1	TPTE pseudogene 1	pseudo	TPTEP1	TPTE pseudogene 1	O	endogenous retroviral protease pseudogene|transmembrane phosphatase with tensin homology pseudogene 1	20201124	-
9606	387597	ILDR2	-	C1orf32|dJ782G3.1	MIM:618081|HGNC:HGNC:18131|Ensembl:ENSG00000143195	1	1q24.1	immunoglobulin like domain containing receptor 2	protein-coding	ILDR2	immunoglobulin like domain containing receptor 2	O	immunoglobulin-like domain-containing receptor 2|angulin-3	20201124	-
9606	387601	SLC22A25	-	HIMTP|UST6	MIM:610792|HGNC:HGNC:32935|Ensembl:ENSG00000196600	11	11q12.3	solute carrier family 22 member 25	protein-coding	SLC22A25	solute carrier family 22 member 25	O	solute carrier family 22 member 25|MGI:2442751, MGI:2385316, MGI:3042283, MGI:3645714, MGI:3605624, MGI:2442750|organic anion transporter UST6|putative UST1-like organic anion transporter	20201124	-
9606	387612	RAC1P1	-	HsT2789	HGNC:HGNC:31001	18	18q11.2	Rac family small GTPase 1 pseudogene 1	pseudo	RAC1P1	Rac family small GTPase 1 pseudogene 1	O	ras-related C3 botulinum toxin substrate 1 (rho family, small GTP binding protein Rac1) pseudogene|ras-related C3 botulinum toxin substrate 1 pseudogene 1	20201124	-
9606	387615	MAP1LC3P	-	HsT312	HGNC:HGNC:31004	18	18q21.2	microtubule associated protein 1 light chain 3 pseudogene	pseudo	MAP1LC3P	microtubule associated protein 1 light chain 3 pseudogene	O	-	20201124	-
9606	387628	FGF7P6	-	KGFLP1	HGNC:HGNC:27852|Ensembl:ENSG00000227449	9	9q13	fibroblast growth factor 7 pseudogene 6	pseudo	FGF7P6	fibroblast growth factor 7 pseudogene 6	O	-	20201124	-
9606	387640	SKIDA1	-	C10orf140|DLN-1	HGNC:HGNC:32697|Ensembl:ENSG00000180592	10	10p12.31	SKI/DACH domain containing 1	protein-coding	SKIDA1	SKI/DACH domain containing 1	O	SKI/DACH domain-containing protein 1|protein DLN-1	20201124	-
9606	387644	FAM238C	-	C10orf51|LINC00202|LINC00202-1|NCRNA00202|bB27G4.1	HGNC:HGNC:24672|Ensembl:ENSG00000283709	10	10p12.1	family with sequence similarity 238 member C	ncRNA	FAM238C	family with sequence similarity 238 member C	O	family with sequence similarity 236 member C (non-protein coding)|family with sequence similarity 238 member C (non-protein coding)|long intergenic non-protein coding RNA 202|long intergenic non-protein coding RNA 202-1	20201124	-
9606	387646	LRRC37A6P	-	LRRC37E	HGNC:HGNC:33746|Ensembl:ENSG00000230445	10	10p12.1	leucine rich repeat containing 37 member A6, pseudogene	pseudo	LRRC37A6P	leucine rich repeat containing 37 member A6, pseudogene	O	leucine rich repeat containing 37, member A family pseudogene	20201124	-
9606	387647	PTCHD3P1	-	-	HGNC:HGNC:44945	10	10p11.23	patched domain containing 3 pseudogene 1	pseudo	PTCHD3P1	patched domain containing 3 pseudogene 1	O	-	20201124	-
9606	387680	WASHC2A	-	FAM21A|FAM21B|bA56A21.1|bA98I6.1	HGNC:HGNC:23416|Ensembl:ENSG00000099290	10	10q11.23	WASH complex subunit 2A	protein-coding	WASHC2A	WASH complex subunit 2A	O	WASH complex subunit 2A|WASH complex subunit FAM21A|WASH complex subunit FAM21B|alternative protein FAM21B|family with sequence similarity 21 member A|family with sequence similarity 21, member B	20201206	-
9606	387684	ARL4AP1	-	ARL4B|ARL4P	HGNC:HGNC:17741	10	10q21.2	ADP ribosylation factor like GTPase 4A pseudogene 1	pseudo	ARL4AP1	ADP ribosylation factor like GTPase 4A pseudogene 1	O	ADP-ribosylation factor-like 4 pseudogene|ADP-ribosylation factor-like 4A pseudogene 1|ADP-ribosylation factor-like 4B	20201124	-
9606	387694	SH2D4B	-	-	HGNC:HGNC:31440|Ensembl:ENSG00000178217	10	10q23.1	SH2 domain containing 4B	protein-coding	SH2D4B	SH2 domain containing 4B	O	SH2 domain-containing protein 4B|novel SH2 domain-containing protein	20201208	-
9606	387695	C10orf99	-	AP-57|AP57|CSBF|GPR15L|UNQ1833	MIM:617775|HGNC:HGNC:31428|Ensembl:ENSG00000188373	10	10q23.1	chromosome 10 open reading frame 99	protein-coding	C10orf99	chromosome 10 open reading frame 99	O	protein GPR15L|RLLV1833|anti-microbial peptide with 57 amino acid residues|antimicrobial peptide with 57 amino acid residues|antimicrobial peptide-57|colon-derived SUSD2 binding factor|secreted protein C10orf99	20201124	-
9606	387700	SLC16A12	-	CJMG|CRT2|CTRCT47|MCT12	MIM:611910|HGNC:HGNC:23094|Ensembl:ENSG00000152779	10	10q23.31	solute carrier family 16 member 12	protein-coding	SLC16A12	solute carrier family 16 member 12	O	monocarboxylate transporter 12|creatine transporter 2|monocarboxylic acid transporter 12	20210103	-
9606	387703	XRCC6P1	-	-	HGNC:HGNC:45183	10	10q23.33	X-ray repair cross complementing 6 pseudogene 1	pseudo	XRCC6P1	X-ray repair cross complementing 6 pseudogene 1	O	X-ray repair complementing defective repair in Chinese hamster cells 6 pseudogene 1	20201124	-
9606	387707	CC2D2B	-	C10orf130|C10orf131	HGNC:HGNC:31666|Ensembl:ENSG00000188649	10	10q24.1	coiled-coil and C2 domain containing 2B	protein-coding	CC2D2B	coiled-coil and C2 domain containing 2B	O	protein CC2D2B|uncharacterized protein C10orf131	20210123	-
9606	387712	ENO4	-	C10orf134	MIM:131375|HGNC:HGNC:31670|Ensembl:ENSG00000188316	10	10q25.3	enolase 4	protein-coding	ENO4	enolase 4	O	enolase 4|2-phospho-D-glycerate hydro-lyase|enolase family member 4|enolase-like protein ENO4	20201124	-
9606	387715	ARMS2	-	ARMD8	MIM:611313|HGNC:HGNC:32685|Ensembl:ENSG00000254636	10	10q26.13	age-related maculopathy susceptibility 2	protein-coding	ARMS2	age-related maculopathy susceptibility 2	O	age-related maculopathy susceptibility protein 2	20201124	-
9606	387718	TEX36	-	C10orf122|bA383C5.1	HGNC:HGNC:31653|Ensembl:ENSG00000175018	10	10q26.13	testis expressed 36	protein-coding	TEX36	testis expressed 36	O	testis-expressed protein 36|testis-expressed sequence 36 protein	20201124	-
9606	387723	C10orf143	-	LINC00959	HGNC:HGNC:48677|Ensembl:ENSG00000237489	10	10q26.3	chromosome 10 open reading frame 143	protein-coding	C10orf143	chromosome 10 open reading frame 143	O	uncharacterized protein C10orf143|long intergenic non-protein coding RNA 959	20201124	-
9606	387733	IFITM5	-	BRIL|DSPA1|Hrmp1|OI5|fragilis4	MIM:614757|HGNC:HGNC:16644|Ensembl:ENSG00000206013	11	11p15.5	interferon induced transmembrane protein 5	protein-coding	IFITM5	interferon induced transmembrane protein 5	O	interferon-induced transmembrane protein 5|bone-restricted ifitm-like protein|bone-restricted interferon-induced transmembrane protein-like protein|dispanin subfamily A member 1	20201124	-
9606	387742	FAM99A	-	-	HGNC:HGNC:32368|Ensembl:ENSG00000205866	11	11p15.5	family with sequence similarity 99 member A	ncRNA	FAM99A	family with sequence similarity 99 member A	O	family with sequence similarity 99 member A (non-protein coding)	20210110	-
9606	387745	FAM86GP	-	-	HGNC:HGNC:42358|Ensembl:ENSG00000166492	11	11p15.4	family with sequence similarity 86, member A pseudogene	pseudo	FAM86GP	family with sequence similarity 86 member G, pseudogene	O	-	20201209	-
9606	387747	OR52B3P	-	PJCG7	HGNC:HGNC:15208|Ensembl:ENSG00000175800	11	11p15.4	olfactory receptor family 52 subfamily B member 3 pseudogene	pseudo	OR52B3P	olfactory receptor family 52 subfamily B member 3 pseudogene	O	-	20201124	-
9606	387748	OR56B1	-	OR11-65|OR56B1P	HGNC:HGNC:15245|Ensembl:ENSG00000181023	11	11p15.4	olfactory receptor family 56 subfamily B member 1	protein-coding	OR56B1	olfactory receptor family 56 subfamily B member 1	O	olfactory receptor 56B1|olfactory receptor OR11-65|olfactory receptor, family 56, subfamily B, member 1 pseudogene	20201124	-
9606	387751	GVINP1	-	GVIN1|GVIN1P|VLIG-1|VLIG1	MIM:616121|HGNC:HGNC:25813|Ensembl:ENSG00000254838	11	11p15.4	GTPase, very large interferon inducible pseudogene 1	pseudo	GVINP1	GTPase, very large interferon inducible pseudogene 1	O	GTPase, very large interferon inducible 1, pseudogene|very large inducible GTPase 1	20201124	-
9606	387753	RPL21P97	-	RPL21_40_1120	HGNC:HGNC:36223|Ensembl:ENSG00000239470	11	11p15.4	ribosomal protein L21 pseudogene 97	pseudo	RPL21P97	ribosomal protein L21 pseudogene 97	O	-	20201124	-
9606	387755	INSC	-	-	MIM:610668|HGNC:HGNC:33116|Ensembl:ENSG00000188487	11	11p15.2	INSC spindle orientation adaptor protein	protein-coding	INSC	INSC spindle orientation adaptor protein	O	protein inscuteable homolog|inscuteable homolog|inscuteable spindle orientation adaptor protein	20201124	-
9606	387758	FIBIN	-	-	MIM:617085|HGNC:HGNC:33747|Ensembl:ENSG00000176971	11	11p14.2	fin bud initiation factor homolog	protein-coding	FIBIN	fin bud initiation factor homolog	O	fin bud initiation factor homolog	20201124	-
9606	387763	C11orf96	-	AG2	HGNC:HGNC:38675|Ensembl:ENSG00000187479	11	11p11.2	chromosome 11 open reading frame 96	protein-coding	C11orf96	chromosome 11 open reading frame 96	O	uncharacterized protein C11orf96|protein Ag2 homolog	20201124	-
9606	387770	LOC387770	-	-	-	11	11p11.12	tripartite motif containing 49D1 pseudogene	pseudo	-	-	-	ring finger protein 18-like pseudogene	20201124	-
9606	387775	SLC22A10	-	OAT5|hOAT5	MIM:607580|HGNC:HGNC:18057|Ensembl:ENSG00000184999	11	11q12.3	solute carrier family 22 member 10	protein-coding	SLC22A10	solute carrier family 22 member 10	O	solute carrier family 22 member 10|organic anion transporter 5|solute carrier family 22 (organic anion/cation transporter), member 10	20201124	-
9606	387778	SPDYC	-	RINGOC|Ringo2	MIM:614030|HGNC:HGNC:32681|Ensembl:ENSG00000204710	11	11q13.1	speedy/RINGO cell cycle regulator family member C	protein-coding	SPDYC	speedy/RINGO cell cycle regulator family member C	O	speedy protein C|RINGO C|hSpy/Ringo C|rapid inducer of G2/M progression in oocytes C|speedy homolog C	20201124	-
9606	387787	LIPT2	-	-	MIM:617659|HGNC:HGNC:37216|Ensembl:ENSG00000175536	11	11q13.4	lipoyl(octanoyl) transferase 2	protein-coding	LIPT2	lipoyl(octanoyl) transferase 2	O	putative lipoyltransferase 2, mitochondrial|lipoate-protein ligase B|lipoyl(octanoyl) transferase 2 (putative)|octanoyl-[acyl-carrier-protein]-protein N-octanoyltransferase|putative octanoyltransferase, mitochondrial	20210123	-
9606	387804	VSTM5	-	C11orf90	HGNC:HGNC:34443|Ensembl:ENSG00000214376	11	11q21	V-set and transmembrane domain containing 5	protein-coding	VSTM5	V-set and transmembrane domain containing 5	O	V-set and transmembrane domain-containing protein 5	20201124	-
9606	387810	LINC02764	-	-	HGNC:HGNC:54283|Ensembl:ENSG00000255484	11	11q23.1	long intergenic non-protein coding RNA 2764	ncRNA	LINC02764	long intergenic non-protein coding RNA 2764	O	-	20201124	-
9606	387815	OR8G3P	-	-	HGNC:HGNC:14698	11	11q24.2	olfactory receptor family 8 subfamily G member 3 pseudogene	pseudo	OR8G3P	olfactory receptor family 8 subfamily G member 3 pseudogene	O	-	20201124	-
9606	387820	DNAJB6P1	-	-	HGNC:HGNC:54754|Ensembl:ENSG00000254612	11	11q24.3	DNAJB6 pseudogene 1	pseudo	DNAJB6P1	DNAJB6 pseudogene 1	O	DnaJ (Hsp40) homolog, subfamily B, member 7 pseudogene|DnaJ heat shock protein family (Hsp40) member B7 pseudogene	20201124	-
9606	387836	CLEC2A	-	INPE5792|KACL|PILAR|UNQ5792	MIM:612087|HGNC:HGNC:24191|Ensembl:ENSG00000188393	12	12p13.31	C-type lectin domain family 2 member A	protein-coding	CLEC2A	C-type lectin domain family 2 member A	O	C-type lectin domain family 2 member A|keratinocyte-associated C-type lectin|proliferation-induced lymphocyte-associated receptor	20201213	-
9606	387837	CLEC12B	-	UNQ5782	MIM:617573|HGNC:HGNC:31966|Ensembl:ENSG00000256660	12	12p13.2	C-type lectin domain family 12 member B	protein-coding	CLEC12B	C-type lectin domain family 12 member B	O	C-type lectin domain family 12 member B|macrophage antigen h|testis secretory sperm-binding protein Li 205a	20201124	-
9606	387841	RPL13AP20	-	HANR|RPL13A_9_1211	HGNC:HGNC:35709|Ensembl:ENSG00000234498	12	12p13.1	ribosomal protein L13a pseudogene 20	pseudo	RPL13AP20	ribosomal protein L13a pseudogene 20	O	HCC associated long non-coding RNA|hCG27695	20201124	-
9606	387845	EEF1A1P16	-	-	HGNC:HGNC:37889|Ensembl:ENSG00000213235	12	12p12.3	eukaryotic translation elongation factor 1 alpha 1 pseudogene 16	pseudo	EEF1A1P16	eukaryotic translation elongation factor 1 alpha 1 pseudogene 16	O	-	20201124	-
9606	387849	REP15	-	RAB15EP	MIM:610848|HGNC:HGNC:33748|Ensembl:ENSG00000174236	12	12p11.22	RAB15 effector protein	protein-coding	REP15	RAB15 effector protein	O	rab15 effector protein	20201124	-
9606	387853	OR7A19P	-	-	HGNC:HGNC:15337|Ensembl:ENSG00000272963	12	12q13.11	olfactory receptor family 7 subfamily A member 19 pseudogene	pseudo	OR7A19P	olfactory receptor family 7 subfamily A member 19 pseudogene	O	-	20201124	-
9606	387856	CCDC184	-	C12orf68	HGNC:HGNC:33749|Ensembl:ENSG00000177875	12	12q13.11	coiled-coil domain containing 184	protein-coding	CCDC184	coiled-coil domain containing 184	O	coiled-coil domain-containing protein 184	20201124	-
9606	387867	RPSAP12	-	LAMR1P12|LAMRL2|LAMRP2|RPSA_18_1254	HGNC:HGNC:6504|Ensembl:ENSG00000240087	12	12q15	ribosomal protein SA pseudogene 12	pseudo	RPSAP12	ribosomal protein SA pseudogene 12	O	laminin receptor 1 pseudogene 12|laminin receptor-like 2	20201124	-
9606	387869	LOC387869	-	-	-	12	12q21.1	microtubule associated protein 1 light chain 3 beta pseudogene	pseudo	-	-	-	-	20201124	-
9606	387882	C12orf75	-	AGD3|OCC-1|OCC1	HGNC:HGNC:35164|Ensembl:ENSG00000235162	12	12q23.3	chromosome 12 open reading frame 75	protein-coding	C12orf75	chromosome 12 open reading frame 75	O	overexpressed in colon carcinoma 1 protein|adipogenesis down-regulated 3|overexpressed in colon carcinoma-1|putative overexpressed in colon carcinoma-1 protein variant C	20201124	-
9606	387885	CFAP73	-	CCDC42B|MIA2	HGNC:HGNC:37100|Ensembl:ENSG00000186710	12	12q24.13	cilia and flagella associated protein 73	protein-coding	CFAP73	cilia and flagella associated protein 73	O	cilia- and flagella-associated protein 73|coiled-coil domain containing 42B|coiled-coil domain-containing protein 42B	20201124	-
9606	387890	TMEM233	-	DSPB2|IFITMD2	MIM:618296|HGNC:HGNC:37219|Ensembl:ENSG00000224982	12	12q24.23	transmembrane protein 233	protein-coding	TMEM233	transmembrane protein 233	O	transmembrane protein 233|dispanin subfamily B member 2|interferon induced transmembrane protein domain containing 2|interferon-induced transmembrane domain-containing protein D2	20201124	-
9606	387893	KMT5A	-	PR-Set7|PR/SET07|SET07|SET8|SETD8	MIM:607240|HGNC:HGNC:29489|Ensembl:ENSG00000183955	12	12q24.31	lysine methyltransferase 5A	protein-coding	KMT5A	lysine methyltransferase 5A	O	N-lysine methyltransferase KMT5A|H4-K20-HMTase KMT5A|H4-K20-HMTase SETD8|H4-K20-specific histone methyltransferase|H4K20-specific histone methyltransferase splice variant Set8b|N-lysine methyltransferase SETD8|PR/SET domain containing protein 8|PR/SET domain-containing protein 07|SET domain containing (lysine methyltransferase) 8|SET domain-containing protein 8|histone-lysine N-methyltransferase KMT5A|histone-lysine N-methyltransferase SETD8|lysine (K)-specific methyltransferase 5A|lysine N-methyltransferase 5A|lysine-specific methylase 5A	20210110	-
9606	387895	LINC00944	-	-	HGNC:HGNC:48640	12	12q24.32	long intergenic non-protein coding RNA 944	ncRNA	LINC00944	long intergenic non-protein coding RNA 944	O	-	20201124	-
9606	387911	C1QTNF9B	-	CTRP9B	MIM:614148|HGNC:HGNC:34072|Ensembl:ENSG00000205863	13	13q12.12	C1q and TNF related 9B	protein-coding	C1QTNF9B	C1q and TNF related 9B	O	complement C1q and tumor necrosis factor-related protein 9B|C1q and tumor necrosis factor related protein 9B|C1q/TNF-related protein 9B|collagen triple helix repeat-containing	20201124	-
9606	387914	SHISA2	-	C13orf13|PRO28631|TMEM46|WGAR9166|bA398O19.2|hShisa	MIM:617324|HGNC:HGNC:20366|Ensembl:ENSG00000180730	13	13q12.13	shisa family member 2	protein-coding	SHISA2	shisa family member 2	O	protein shisa-2 homolog|shisa homolog 2|transmembrane protein 46	20201124	-
9606	387921	NHLRC3	-	-	HGNC:HGNC:33751|Ensembl:ENSG00000188811	13	13q13.3	NHL repeat containing 3	protein-coding	NHLRC3	NHL repeat containing 3	O	NHL repeat-containing protein 3	20201124	-
9606	387923	SERP2	-	C13orf21|bA269C23.1	HGNC:HGNC:20607|Ensembl:ENSG00000151778	13	13q14.11	stress associated endoplasmic reticulum protein family member 2	protein-coding	SERP2	stress associated endoplasmic reticulum protein family member 2	O	stress-associated endoplasmic reticulum protein 2|ribosome-associated membrane protein RAMP4-2	20201124	-
9606	387924	OGFOD1P1	-	-	HGNC:HGNC:39202	13	13q14.2	2-oxoglutarate and iron dependent oxygenase domain containing 1 pseudogene 1	pseudo	OGFOD1P1	2-oxoglutarate and iron dependent oxygenase domain containing 1 pseudogene 1	O	-	20201124	-
9606	387933	HNRNPA3P5	-	-	HGNC:HGNC:39774|Ensembl:ENSG00000236565	13	13q21.32	heterogeneous nuclear ribonucleoprotein A3 pseudogene 5	pseudo	HNRNPA3P5	heterogeneous nuclear ribonucleoprotein A3 pseudogene 5	O	-	20201124	-
9606	387934	FABP5P1	-	FABP5|FABP5L1	HGNC:HGNC:31059	13	13q22.1	fatty acid binding protein 5 pseudogene 1	pseudo	FABP5P1	fatty acid binding protein 5 pseudogene 1	O	fatty acid binding protein 5-like 1 (pseudogene)	20201124	-
9606	387978	LINC01551	-	C14orf23|c14_5148	HGNC:HGNC:19828|Ensembl:ENSG00000186960	14	14q12	long intergenic non-protein coding RNA 1551	ncRNA	LINC01551	long intergenic non-protein coding RNA 1551	O	-	20201124	-
9606	387990	TOMM20L	-	UNQ9438	HGNC:HGNC:33752|Ensembl:ENSG00000196860	14	14q23.1	translocase of outer mitochondrial membrane 20 like	protein-coding	TOMM20L	translocase of outer mitochondrial membrane 20 like	O	TOMM20-like protein 1|translocase of outer mitochondrial membrane 20 homolog type I|translocase of outer mitochondrial membrane 20 homolog-like	20201124	-
9606	388007	SERPINA13P	-	SERPINA13|UNQ6121	HGNC:HGNC:30909|Ensembl:ENSG00000187483	14	14q32.13	serpin family A member 13, pseudogene	pseudo	SERPINA13P	serpin family A member 13, pseudogene	O	protease inhibitor|serine (or cysteine) proteinase inhibitor, clade A (alpha-1 antiproteinase, antitrypsin), member 13|serpin peptidase inhibitor, clade A (alpha-1 antiproteinase, antitrypsin), member 13 (pseudogene)	20201124	-
9606	388011	LINC01550	-	C14orf64	HGNC:HGNC:20111|Ensembl:ENSG00000246223	14	14q32.2	long intergenic non-protein coding RNA 1550	ncRNA	LINC01550	long intergenic non-protein coding RNA 1550	O	-	20201124	-
9606	388015	RTL1	-	HUR1|MART1|Mar1|PEG11|SIRH2	MIM:611896|HGNC:HGNC:14665|Ensembl:ENSG00000254656	14	14q32.2-q32.31	retrotransposon Gag like 1	protein-coding	RTL1	retrotransposon Gag like 1	O	retrotransposon-like protein 1|Sushi-Ichi retrotransposon homolog 2|mammalian retrotransposon derived protein 1|mammalian retrotransposon-derived 1|paternally expressed 11|paternally expressed gene 11 protein|retrotransposon-derived protein PEG11|retrotransposon-like 1	20201231	-
9606	388021	TMEM179	-	C14orf90|TMEM179A	HGNC:HGNC:20137|Ensembl:ENSG00000258986	14	14q32.33	transmembrane protein 179	protein-coding	TMEM179	transmembrane protein 179	O	transmembrane protein 179|transmembrane protein 179A	20201124	-
9606	388076	RPS8P10	-	RPS8_6_1418	HGNC:HGNC:35628|Ensembl:ENSG00000223877	15	15q11.2	ribosomal protein S8 pseudogene 10	pseudo	RPS8P10	ribosomal protein S8 pseudogene 10	O	-	20201124	-
9606	388077	IGHV1OR15-1	-	IGHV1/OR15-1|IGHV1OR151	HGNC:HGNC:5563|IMGT/GENE-DB:IGHV1/OR15-1	15	15q11.2	immunoglobulin heavy variable 1/OR15-1 (non-functional)	pseudo	IGHV1OR15-1	immunoglobulin heavy variable 1/OR15-1 (non-functional)	O	immunoglobulin heavy variable 1/OR15-1 pseudogene	20201124	-
9606	388104	LOC388104	-	-	-	15	15q13.2	transmembrane protein 183A pseudogene	pseudo	-	-	-	-	20201124	-
9606	388112	NANOGP8	-	NANOGP1|PN8	HGNC:HGNC:23106|Ensembl:ENSG00000255192	15	15q14	Nanog homeobox retrogene P8	protein-coding	NANOGP8	Nanog homeobox retrogene P8	O	homeobox protein NANOGP8|putative homeobox protein NANOGP8	20201213	-
9606	388115	CCDC9B	-	C15orf52	HGNC:HGNC:33488|Ensembl:ENSG00000188549	15	15q15.1	coiled-coil domain containing 9B	protein-coding	CCDC9B	coiled-coil domain containing 9B	O	coiled-coil domain-containing protein 9B|uncharacterized protein C15orf52	20201124	-
9606	388121	TNFAIP8L3	-	TIPE3	MIM:616438|HGNC:HGNC:20620|Ensembl:ENSG00000183578	15	15q21.2	TNF alpha induced protein 8 like 3	protein-coding	TNFAIP8L3	TNF alpha induced protein 8 like 3	O	tumor necrosis factor alpha-induced protein 8-like protein 3|TNF alpha-induced protein 8-like protein 3|TNFAIP8-like protein 3|tumor necrosis factor, alpha induced protein 8 like 3	20201124	-
9606	388122	RPSAP55	-	RPSA_28_1433	HGNC:HGNC:36921|Ensembl:ENSG00000214896	15	15q21.3	ribosomal protein SA pseudogene 55	pseudo	RPSAP55	ribosomal protein SA pseudogene 55	O	-	20201124	-
9606	388125	C2CD4B	-	FAM148B|NLF2	MIM:610344|HGNC:HGNC:33628|Ensembl:ENSG00000205502	15	15q22.2	C2 calcium dependent domain containing 4B	protein-coding	C2CD4B	C2 calcium dependent domain containing 4B	O	C2 calcium-dependent domain-containing protein 4B|family with sequence similarity 148, member B|nuclear localized factor 2	20201124	-
9606	388132	RPL17P5	-	RPL17_2_69	HGNC:HGNC:35491|Ensembl:ENSG00000230721	1	1p22.3	ribosomal protein L17 pseudogene 5	pseudo	RPL17P5	ribosomal protein L17 pseudogene 5	O	-	20201124	-
9606	388135	INSYN1	-	C15orf59	MIM:617128|HGNC:HGNC:33753|Ensembl:ENSG00000205363	15	15q24.1	inhibitory synaptic factor 1	protein-coding	INSYN1	inhibitory synaptic factor 1	O	inhibitory synaptic factor 1|UPF0583 protein C15orf59|inhibitory synaptic protein 1	20201124	-
9606	388152	GOLGA2P7	-	-	HGNC:HGNC:49516|Ensembl:ENSG00000225151	15	15q25.2	GOLGA2 pseudogene 7	pseudo	GOLGA2P7	GOLGA2 pseudogene 7	O	golgin A2 pseudogene 7	20201124	-
9606	388165	UBE2Q2P1	-	UBE2QP1	HGNC:HGNC:37439|Ensembl:ENSG00000189136	15	15q25.2	ubiquitin conjugating enzyme E2 Q2 pseudogene 1	pseudo	UBE2Q2P1	ubiquitin conjugating enzyme E2 Q2 pseudogene 1	O	ubiquitin conjugating enzyme E2Q family member 2 pseudogene 1|ubiquitin-conjugating enzyme E2Q family pseudogene 1	20201124	-
9606	388181	FAM149B1P1	-	FAM149B2|KIAA0974P	HGNC:HGNC:31735|Ensembl:ENSG00000214424	15	15q26.2	family with sequence similarity 149, member B2	pseudo	FAM149B1P1	family with sequence similarity 149 member B1 pseudogene 1	O	-	20201124	-
9606	388182	SPATA41	-	HSD47	HGNC:HGNC:48613|Ensembl:ENSG00000189419	15	15q26.3	spermatogenesis associated 41	ncRNA	SPATA41	spermatogenesis associated 41	O	spermatogenesis associated 41 (non-protein coding)	20201124	-
9606	388199	PRR25	-	gs64	HGNC:HGNC:37230	16	16p13.3	proline rich 25	protein-coding	PRR25	proline rich 25	O	proline-rich protein 25	20201124	-
9606	388228	SBK1	-	SBK	HGNC:HGNC:17699|Ensembl:ENSG00000188322	16	16p12.1	SH3 domain binding kinase 1	protein-coding	SBK1	SH3 domain binding kinase 1	O	serine/threonine-protein kinase SBK1|SH3-binding domain kinase 1	20201124	-
9606	388242	LOC388242	-	-	Ensembl:ENSG00000258150	16	16p11.2	SAGA complex associated factor 29 pseudogene	pseudo	-	-	-	coiled-coil domain containing 101 pseudogene	20201124	-
9606	388248	LOC388248	-	-	-	16	16p11.2	Rho GTPase activating protein 23 pseudogene	pseudo	-	-	-	-	20201124	-
9606	388254	HERC2P5	-	D16F37S6	HGNC:HGNC:4873|Ensembl:ENSG00000260644	16	16p11.2	hect domain and RLD 2 pseudogene 5	pseudo	HERC2P5	hect domain and RLD 2 pseudogene 5	O	-	20201124	-
9606	388255	IGHV3OR16-8	-	IGHV3/OR16-8|IGHV3OR168	HGNC:HGNC:5643|Ensembl:ENSG00000271130|IMGT/GENE-DB:IGHV3/OR16-8	16	16p11.2	immunoglobulin heavy variable 3/OR16-8 (non-functional)	other	IGHV3OR16-8	immunoglobulin heavy variable 3/OR16-8 (non-functional)	O	-	20201124	-
9606	388272	C16orf87	-	-	HGNC:HGNC:33754|Ensembl:ENSG00000155330	16	16q11.2	chromosome 16 open reading frame 87	protein-coding	C16orf87	chromosome 16 open reading frame 87	O	UPF0547 protein C16orf87	20201124	-
9606	388275	HNRNPA1P7	-	HNRPA1L3	HGNC:HGNC:31015	18	18q12.1	heterogeneous nuclear ribonucleoprotein A1 pseudogene 7	pseudo	HNRNPA1P7	heterogeneous nuclear ribonucleoprotein A1 pseudogene 7	O	heterogeneous nuclear ribonucleoprotein A1-like 3	20201124	-
9606	388276	C16orf97	-	-	HGNC:HGNC:44658	16	16q12.1	chromosome 16 putative open reading frame 97	ncRNA	C16orf97	chromosome 16 putative open reading frame 97	O	uncharacterized protein C16orf97	20201124	-
9606	388282	LOC388282	-	-	Ensembl:ENSG00000187185	16	16q21	uncharacterized LOC388282	ncRNA	-	-	-	CTD-2600O9.1	20201124	-
9606	388284	C16orf86	-	-	HGNC:HGNC:33755|Ensembl:ENSG00000159761	16	16q22.1	chromosome 16 open reading frame 86	protein-coding	C16orf86	chromosome 16 open reading frame 86	O	uncharacterized protein C16orf86	20201124	-
9606	388323	GLTPD2	-	-	HGNC:HGNC:33756|Ensembl:ENSG00000182327	17	17p13.2	glycolipid transfer protein domain containing 2	protein-coding	GLTPD2	glycolipid transfer protein domain containing 2	O	glycolipid transfer protein domain-containing protein 2	20201217	-
9606	388324	INCA1	-	HSD45	MIM:617374|HGNC:HGNC:32224|Ensembl:ENSG00000196388	17	17p13.2	inhibitor of CDK, cyclin A1 interacting protein 1	protein-coding	INCA1	inhibitor of CDK, cyclin A1 interacting protein 1	O	protein INCA1	20201124	-
9606	388325	SCIMP	-	C17orf87|UNQ5783	MIM:614406|HGNC:HGNC:33504|Ensembl:ENSG00000161929	17	17p13.2	SLP adaptor and CSK interacting membrane protein	protein-coding	SCIMP	SLP adaptor and CSK interacting membrane protein	O	SLP adapter and CSK-interacting membrane protein|DTFT5783|SLP65/SLP76, Csk-interacting membrane protein|transmembrane protein C17orf87	20201124	-
9606	388327	C17orf100	-	-	HGNC:HGNC:34494|Ensembl:ENSG00000256806	17	17p13.1	chromosome 17 open reading frame 100	protein-coding	C17orf100	chromosome 17 open reading frame 100	O	uncharacterized protein C17orf100|hCG1985469	20201124	-
9606	388333	SPDYE4	-	-	MIM:617628|HGNC:HGNC:35463|Ensembl:ENSG00000183318	17	17p13.1	speedy/RINGO cell cycle regulator family member E4	protein-coding	SPDYE4	speedy/RINGO cell cycle regulator family member E4	O	speedy protein E4|putative Speedy protein E4|speedy homolog E4	20201124	-
9606	388335	TMEM220	-	-	HGNC:HGNC:33757|Ensembl:ENSG00000187824	17	17p13.1	transmembrane protein 220	protein-coding	TMEM220	transmembrane protein 220	O	transmembrane protein 220	20201124	-
9606	388336	SHISA6	-	-	MIM:617327|HGNC:HGNC:34491|Ensembl:ENSG00000188803	17	17p12	shisa family member 6	protein-coding	SHISA6	shisa family member 6	O	protein shisa-6|protein shisa-6 homolog|shisa homolog 6	20201213	-
9606	388339	RPS18P12	-	RPS18_4_1516	HGNC:HGNC:35967|Ensembl:ENSG00000230897	17	17p12	ribosomal protein S18 pseudogene 12	pseudo	RPS18P12	ribosomal protein S18 pseudogene 12	O	-	20201124	-
9606	388341	LRRC75A	-	C17orf76|FAM211A	HGNC:HGNC:32403|Ensembl:ENSG00000181350	17	17p11.2	leucine rich repeat containing 75A	protein-coding	LRRC75A	leucine rich repeat containing 75A	O	leucine-rich repeat-containing protein 75A|family with sequence similarity 211, member A|leucine-rich repeat-containing protein C17orf76|leucine-rich repeat-containing protein FAM211A	20201124	-
9606	388344	RPL13P12	-	RPL13_4_1521	HGNC:HGNC:35701|Ensembl:ENSG00000215030	17	17p11.2	ribosomal protein L13 pseudogene 12	pseudo	RPL13P12	ribosomal protein L13 pseudogene 12	O	-	20201124	-
9606	388363	RPS7P1	-	RPS7_4_1531	HGNC:HGNC:17081|Ensembl:ENSG00000263266	17	17q11.2	ribosomal protein S7 pseudogene 1	pseudo	RPS7P1	ribosomal protein S7 pseudogene 1	O	-	20201124	-
9606	388364	TMIGD1	-	TMIGD|UNQ9372	HGNC:HGNC:32431|Ensembl:ENSG00000182271	17	17q11.2	transmembrane and immunoglobulin domain containing 1	protein-coding	TMIGD1	transmembrane and immunoglobulin domain containing 1	O	transmembrane and immunoglobulin domain-containing protein 1|AWKS9372	20201129	-
9606	388372	CCL4L1	-	AT744.2|CCL4L|LAG-1|LAG1|MIP-1-beta|SCYA4L|SCYA4L1|SCYA4L2	MIM:603782|HGNC:HGNC:10631	17	17q12	C-C motif chemokine ligand 4 like 1	protein-coding	CCL4L1	C-C motif chemokine ligand 4 like 1	O	C-C motif chemokine 4-like|CC chemokine ligand 4L1|Lymphocyte activation gene 1 protein|Macrophage inflammatory protein 1-beta|Monocyte adherence-induced protein 5-alpha|Small-inducible cytokine A4-like|chemokine (C-C motif) ligand 4-like 1, telomeric|macrophage inflammatory protein-1b2|small inducible cytokine A4-like	20201124	-
9606	388381	C17orf98	-	-	HGNC:HGNC:34492|Ensembl:ENSG00000275489	17	17q12	chromosome 17 open reading frame 98	protein-coding	C17orf98	chromosome 17 open reading frame 98	O	uncharacterized protein C17orf98	20201124	-
9606	388387	LINC00671	-	-	HGNC:HGNC:44339|Ensembl:ENSG00000213373	17	17q21.31	long intergenic non-protein coding RNA 671	ncRNA	LINC00671	long intergenic non-protein coding RNA 671	O	-	20201124	-
9606	388389	CCDC103	-	CILD17|PR46b|SMH	MIM:614677|HGNC:HGNC:32700|Ensembl:ENSG00000167131	17	17q21.31	coiled-coil domain containing 103	protein-coding	CCDC103	coiled-coil domain containing 103	O	coiled-coil domain-containing protein 103	20201124	-
9606	388394	RPRML	-	-	HGNC:HGNC:32422|Ensembl:ENSG00000179673	17	17q21.32	reprimo like	protein-coding	RPRML	reprimo like	O	reprimo-like protein	20201124	-
9606	388401	RPL7P48	-	RPL7_19_1558	HGNC:HGNC:35540|Ensembl:ENSG00000187504	17	17q21.33	ribosomal protein L7 pseudogene 48	pseudo	RPL7P48	ribosomal protein L7 pseudogene 48	O	-	20201124	-
9606	388403	YPEL2	-	FKSG4	MIM:609723|HGNC:HGNC:18326|Ensembl:ENSG00000175155	17	17q22	yippee like 2	protein-coding	YPEL2	yippee like 2	O	protein yippee-like 2|DiGeorge syndrome-related protein	20201213	-
9606	388406	LINC01999	-	-	HGNC:HGNC:52834|Ensembl:ENSG00000267772	17	17q23.2	long intergenic non-protein coding RNA 1999	ncRNA	LINC01999	long intergenic non-protein coding RNA 1999	O	-	20201124	-
9606	388407	LINC02875	-	C17orf82	HGNC:HGNC:32699|Ensembl:ENSG00000187013	17	17q23.2	long intergenic non-protein coding RNA 2875	ncRNA	LINC02875	long intergenic non-protein coding RNA 2875	O	-	20201124	-
9606	388419	BTBD17	-	BTBD17A|LGALS3BPL|TANGO10A	HGNC:HGNC:33758|Ensembl:ENSG00000204347	17	17q25.1	BTB domain containing 17	protein-coding	BTBD17	BTB domain containing 17	O	BTB/POZ domain-containing protein 17|BTB (POZ) domain containing 17|BTB/POZ and BACK domain-containing protein LOC388419|transport and golgi organization 10 homolog A	20201124	-
9606	388428	PVALEF	-	AATK-AS1	HGNC:HGNC:40053|Ensembl:ENSG00000225180	17	17q25.3	parvalbumin like EF-hand containing	protein-coding	PVALEF	parvalbumin like EF-hand containing	O	parvalbumin-like EF-hand-containing protein|AATK antisense RNA 1 (non-protein coding)	20201124	-
9606	388436	LOC388436	-	-	-	17	17p11.2	uncharacterized protein ENSP00000382042	ncRNA	-	-	-	-	20201124	-
9606	388456	LINC01904	-	-	HGNC:HGNC:52723|Ensembl:ENSG00000259837	18	18p11.32	long intergenic non-protein coding RNA 1904	ncRNA	LINC01904	long intergenic non-protein coding RNA 1904	O	-	20201124	-
9606	388460	RPL6P22	-	RPL6_7_890	HGNC:HGNC:36220|Ensembl:ENSG00000240738	8	8p12	ribosomal protein L6 pseudogene 22	pseudo	RPL6P22	ribosomal protein L6 pseudogene 22	O	-	20201124	-
9606	388468	POTEC	-	A26B2|CT104.6|POTE-18|POTE18	HGNC:HGNC:33894|Ensembl:ENSG00000183206	18	18p11.21	POTE ankyrin domain family member C	protein-coding	POTEC	POTE ankyrin domain family member C	O	POTE ankyrin domain family member C|ANKRD26-like family B member 2|cancer/testis antigen family 104, member 6|prostate, ovary, testis-expressed protein on chromosome 18	20201124	-
9606	388474	RPL7AP66	-	RPL7A_30_1597	HGNC:HGNC:35682|Ensembl:ENSG00000175886	18	18q12.2	ribosomal protein L7a pseudogene 66	pseudo	RPL7AP66	ribosomal protein L7a pseudogene 66	O	-	20201124	-
9606	388478	ENTR1P1	-	SDCCAG3L|SDCCAG3P1	HGNC:HGNC:29375	18	18q21.32	ENTR1 pseudogene 1	pseudo	ENTR1P1	ENTR1 pseudogene 1	O	serologically defined colon cancer antigen 3 pseudogene 1	20201124	-
9606	388499	LYPLA2P2	-	-	HGNC:HGNC:50445	19	19p13.2	LYPLA2 pseudogene 2	pseudo	LYPLA2P2	LYPLA2 pseudogene 2	O	lysophospholipase II pseudogene 2	20201124	-
9606	388503	C3P1	-	CPLP	HGNC:HGNC:34414|Ensembl:ENSG00000167798	19	19p13.2	complement component 3 precursor pseudogene	pseudo	C3P1	complement component 3 precursor pseudogene	O	-	20201124	-
9606	388507	ZNF788P	-	ZNF788	HGNC:HGNC:33112	19	19p13.2	zinc finger family member 788, pseudogene	pseudo	ZNF788P	zinc finger family member 788, pseudogene	O	KRAB domain-containing protein ZNF788|putative KRAB domain-containing protein ZNF788|zinc finger protein 788	20201124	-
9606	388512	CLEC17A	-	-	MIM:616838|HGNC:HGNC:34520|Ensembl:ENSG00000187912	19	19p13.12	C-type lectin domain containing 17A	protein-coding	CLEC17A	C-type lectin domain containing 17A	O	C-type lectin domain family 17, member A|C-type lectin domain family 17 member A|prolectin	20201124	-
9606	388514	CYP4F24P	-	-	HGNC:HGNC:39945	19	19p13.12	cytochrome P450 family 4 subfamily F member 24, pseudogene	pseudo	CYP4F24P	cytochrome P450 family 4 subfamily F member 24, pseudogene	O	cytochrome P450, family 4, subfamily F, polypeptide 24 pseudogene	20201124	-
9606	388523	ZNF728	-	-	HGNC:HGNC:32463|Ensembl:ENSG00000269067	19	19p12	zinc finger protein 728	protein-coding	ZNF728	zinc finger protein 728	O	zinc finger protein 728	20201124	-
9606	388524	RPSAP58	-	RPSA_30_1642	HGNC:HGNC:36809	19	19p12	ribosomal protein SA pseudogene 58	protein-coding	RPSAP58	ribosomal protein SA pseudogene 58	O	ribosomal protein SA pseudogene 58	20201124	-
9606	388531	RGS9BP	-	PERRS|R9AP|RGS9	MIM:607814|HGNC:HGNC:30304|Ensembl:ENSG00000186326	19	19q13.11	regulator of G protein signaling 9 binding protein	protein-coding	RGS9BP	regulator of G protein signaling 9 binding protein	O	regulator of G-protein signaling 9-binding protein|RGS9 anchor protein|RGS9-anchoring protein	20201124	-
9606	388532	RPL21P131	-	RPL21_64_1647	HGNC:HGNC:36428|Ensembl:ENSG00000232429	19	19q13.11	ribosomal protein L21 pseudogene 131	pseudo	RPL21P131	ribosomal protein L21 pseudogene 131	O	-	20201124	-
9606	388533	KRTDAP	-	KDAP|UNQ467	MIM:617212|HGNC:HGNC:16313|Ensembl:ENSG00000188508	19	19q13.12	keratinocyte differentiation associated protein	protein-coding	KRTDAP	keratinocyte differentiation associated protein	O	keratinocyte differentiation-associated protein|KIPV467	20201124	-
9606	388536	ZNF790	-	-	HGNC:HGNC:33114|Ensembl:ENSG00000197863	19	19q13.12	zinc finger protein 790	protein-coding	ZNF790	zinc finger protein 790	O	zinc finger protein 790	20201124	-
9606	388550	CEACAM22P	-	-	HGNC:HGNC:38029|Ensembl:ENSG00000230666	19	19q13.31	CEA cell adhesion molecule 22, pseudogene	pseudo	CEACAM22P	CEA cell adhesion molecule 22, pseudogene	O	carcinoembryonic antigen related cell adhesion molecule 22, pseudogene|carcinoembryonic antigen-related cell adhesion molecule 2, pseudogene	20201124	-
9606	388551	CEACAM16	-	CEAL2|DFNA4B|DFNB113	MIM:614591|HGNC:HGNC:31948|Ensembl:ENSG00000213892	19	19q13.31-q13.32	CEA cell adhesion molecule 16, tectorial membrane component	protein-coding	CEACAM16	CEA cell adhesion molecule 16, tectorial membrane component	O	carcinoembryonic antigen-related cell adhesion molecule 16|carcinoembryonic antigen like-2 protein|carcinoembryonic antigen related cell adhesion molecule 16	20210123	-
9606	388552	BLOC1S3	-	BLOS3|HPS8|RP	MIM:609762|HGNC:HGNC:20914|Ensembl:ENSG00000189114	19	19q13.32	biogenesis of lysosomal organelles complex 1 subunit 3	protein-coding	BLOC1S3	biogenesis of lysosomal organelles complex 1 subunit 3	O	biogenesis of lysosome-related organelles complex 1 subunit 3|BLOC-1 subunit 3|biogenesis of lysosome-related organelles complex-1, subunit 3|reduced pigmentation, mouse, homolog of	20210116	-
9606	388553	MEIOSIN	-	BHMG1|HMGDC	HGNC:HGNC:44318|Ensembl:ENSG00000237452	19	19q13.32	meiosis initiator	protein-coding	MEIOSIN	meiosis initiator	O	meiosis initiator protein|HMG domain containing|basic helix-loop-helix and HMG box domain containing 1|basic helix-loop-helix and HMG box domain-containing protein 1|basic helix-loop-helix and HMG-box containing 1	20201124	-
9606	388555	IGFL3	-	UNQ483	MIM:610546|HGNC:HGNC:32930|Ensembl:ENSG00000188624	19	19q13.32	IGF like family member 3	protein-coding	IGFL3	IGF like family member 3	O	insulin growth factor-like family member 3|RPRC483	20201124	-
9606	388556	RPS9P4	-	RPS9_1_1662	HGNC:HGNC:36710|Ensembl:ENSG00000243829	19	19q13.33	ribosomal protein S9 pseudogene 4	pseudo	RPS9P4	ribosomal protein S9 pseudogene 4	O	-	20201124	-
9606	388558	ZNF808	-	-	HGNC:HGNC:33230|Ensembl:ENSG00000198482	19	19q13.41	zinc finger protein 808	protein-coding	ZNF808	zinc finger protein 808	O	zinc finger protein 808	20201124	-
9606	388559	ZNF888	-	-	HGNC:HGNC:38695|Ensembl:ENSG00000213793	19	19q13.41	zinc finger protein 888	protein-coding	ZNF888	zinc finger protein 888	O	zinc finger protein 888|CTD-2331H12.6	20201124	-
9606	388561	ZNF761	-	ZNF468	HGNC:HGNC:23179|Ensembl:ENSG00000160336	19	19q13.42	zinc finger protein 761	protein-coding	ZNF761	zinc finger protein 761	O	zinc finger protein 761|zinc finger protein 468	20201213	-
9606	388564	TMEM238	-	-	HGNC:HGNC:40042|Ensembl:ENSG00000233493	19	19q13.42	transmembrane protein 238	protein-coding	TMEM238	transmembrane protein 238	O	transmembrane protein 238	20201124	-
9606	388566	ZNF470	-	CZF-1	HGNC:HGNC:22220|Ensembl:ENSG00000197016	19	19q13.43	zinc finger protein 470	protein-coding	ZNF470	zinc finger protein 470	O	zinc finger protein 470|chondrogenesis zinc finger protein 1	20201124	-
9606	388567	ZNF749	-	-	HGNC:HGNC:32783|Ensembl:ENSG00000186230	19	19q13.43	zinc finger protein 749	protein-coding	ZNF749	zinc finger protein 749	O	zinc finger protein 749	20201213	-
9606	388569	ZNF324B	-	-	HGNC:HGNC:33107|Ensembl:ENSG00000249471	19	19q13.43	zinc finger protein 324B	protein-coding	ZNF324B	zinc finger protein 324B	O	zinc finger protein 324B	20201124	-
9606	388572	LOC388572	-	-	-	11	11p15.5	uncharacterized LOC388572	ncRNA	-	-	-	-	20201124	-
9606	388574	RPL23AP87	-	-	HGNC:HGNC:51578|Ensembl:ENSG00000232938	17	17q25.3	ribosomal protein L23a pseudogene 87	pseudo	RPL23AP87	ribosomal protein L23a pseudogene 87	O	-	20201124	-
9606	388579	TUBB8P11	-	-	HGNC:HGNC:32337|Ensembl:ENSG00000234711	1	1p36.33	tubulin beta 8 class VIII pseudogene 11	pseudo	TUBB8P11	tubulin beta 8 class VIII pseudogene 11	O	TUBB4Q pseudogene	20201124	-
9606	388581	C1QTNF12	-	C1QDC2|CTRP12|FAM132A	MIM:616593|HGNC:HGNC:32308|Ensembl:ENSG00000184163	1	1p36.33	C1q and TNF related 12	protein-coding	C1QTNF12	C1q and TNF related 12	O	adipolin|C1q and TNF related protein 12|C1q and tumor necrosis factor related protein 12|C1q domain containing 2|C1q/TNF-related protein 12|adipose-derived insulin-sensitizing factor|complement C1q tumor necrosis factor-related protein 12|family with sequence similarity 132 member A|protein FAM132A	20201124	-
9606	388585	HES5	-	bHLHb38	MIM:607348|HGNC:HGNC:19764|Ensembl:ENSG00000197921	1	1p36.32	hes family bHLH transcription factor 5	protein-coding	HES5	hes family bHLH transcription factor 5	O	transcription factor HES-5|class B basic helix-loop-helix protein 38|hairy and enhancer of split 5	20201213	-
9606	388588	SMIM1	-	Vel	MIM:615242|HGNC:HGNC:44204|Ensembl:ENSG00000235169	1	1p36.32	small integral membrane protein 1 (Vel blood group)	protein-coding	SMIM1	small integral membrane protein 1 (Vel blood group)	O	small integral membrane protein 1|vel blood group antigen	20201124	-
9606	388591	RNF207	-	C1orf188	MIM:616923|HGNC:HGNC:32947|Ensembl:ENSG00000158286	1	1p36.31	ring finger protein 207	protein-coding	RNF207	ring finger protein 207	O	RING finger protein 207	20201124	-
9606	388595	TMEM82	-	-	HGNC:HGNC:32350|Ensembl:ENSG00000162460	1	1p36.21	transmembrane protein 82	protein-coding	TMEM82	transmembrane protein 82	O	transmembrane protein 82	20201124	-
9606	388605	HS6ST1P1	-	HS6ST1P	HGNC:HGNC:31835	1	1p36.12	heparan sulfate 6-O-sulfotransferase 1 pseudogene 1	pseudo	HS6ST1P1	heparan sulfate 6-O-sulfotransferase 1 pseudogene 1	O	-	20201124	-
9606	388606	SDHDP7	-	-	HGNC:HGNC:31410	1	1p36.11	succinate dehydrogenase complex subunit D pseudogene 7	pseudo	SDHDP7	succinate dehydrogenase complex subunit D pseudogene 7	O	succinate dehydrogenase complex, subunit D, integral membrane protein pseudogene 7	20201124	-
9606	388610	TRNP1	-	C1orf225|TNRP|TRNP	MIM:616824|HGNC:HGNC:34348|Ensembl:ENSG00000253368	1	1p36.11	TMF1 regulated nuclear protein 1	protein-coding	TRNP1	TMF1 regulated nuclear protein 1	O	TMF-regulated nuclear protein 1	20201124	-
9606	388611	CD164L2	-	EAPG6122|UNQ6122	HGNC:HGNC:32043|Ensembl:ENSG00000174950	1	1p36.11	CD164 molecule like 2	protein-coding	CD164L2	CD164 molecule like 2	O	CD164 sialomucin-like 2 protein	20201124	-
9606	388621	RPL21P20	-	RPL21_3_36	HGNC:HGNC:36582|Ensembl:ENSG00000227311	1	1p34.2	ribosomal protein L21 pseudogene 20	pseudo	RPL21P20	ribosomal protein L21 pseudogene 20	O	-	20201124	-
9606	388630	TRABD2B	-	TIKI2	MIM:614913|HGNC:HGNC:44200|Ensembl:ENSG00000269113	1	1p33	TraB domain containing 2B	protein-coding	TRABD2B	TraB domain containing 2B	O	metalloprotease TIKI2|TRAB domain-containing protein 2B|UPF0632 protein A|heart, kidney and adipose-enriched transmembrane protein homolog	20201124	-
9606	388633	LDLRAD1	-	-	HGNC:HGNC:32069|Ensembl:ENSG00000203985	1	1p32.3	low density lipoprotein receptor class A domain containing 1	protein-coding	LDLRAD1	low density lipoprotein receptor class A domain containing 1	O	low-density lipoprotein receptor class A domain-containing protein 1	20201124	-
9606	388646	GBP7	-	GBP4L	MIM:612468|HGNC:HGNC:29606|Ensembl:ENSG00000213512	1	1p22.2	guanylate binding protein 7	protein-coding	GBP7	guanylate binding protein 7	O	guanylate-binding protein 7|GBP-7|GTP-binding protein 7|guanine nucleotide-binding protein 7	20201124	-
9606	388649	C1orf146	-	SCRE|SPO16	MIM:618968|HGNC:HGNC:24032|Ensembl:ENSG00000203910	1	1p22.1	chromosome 1 open reading frame 146	protein-coding	C1orf146	chromosome 1 open reading frame 146	O	uncharacterized protein C1orf146	20201213	-
9606	388650	DIPK1A	-	FAM69A	MIM:614542|HGNC:HGNC:32213|Ensembl:ENSG00000154511	1	1p22.1	divergent protein kinase domain 1A	protein-coding	DIPK1A	divergent protein kinase domain 1A	O	divergent protein kinase domain 1A|family with sequence similarity 69 member A|protein FAM69A	20201124	-
9606	388662	SLC6A17	-	MRT48|NTT4	MIM:610299|HGNC:HGNC:31399|Ensembl:ENSG00000197106	1	1p13.3	solute carrier family 6 member 17	protein-coding	SLC6A17	solute carrier family 6 member 17	O	sodium-dependent neutral amino acid transporter SLC6A17|orphan sodium- and chloride-dependent neurotransmitter transporter NTT4	20201213	-
9606	388667	LINC02868	-	C1orf137	HGNC:HGNC:32040|Ensembl:ENSG00000203864	1	1p13.1	long intergenic non-protein coding RNA 2868	ncRNA	LINC02868	long intergenic non-protein coding RNA 2868	O	-	20201124	-
9606	388677	NOTCH2NLA	-	N2N|NOTCH2NL	MIM:618023|HGNC:HGNC:31862|Ensembl:ENSG00000264343	1	1q21.1	notch 2 N-terminal like A	protein-coding	NOTCH2NLA	notch 2 N-terminal like A	O	notch homolog 2 N-terminal-like protein A|Notch homolog 2 N-terminal like protein	20201124	-
9606	388685	LINC01138	-	LINC00875	HGNC:HGNC:49454|Ensembl:ENSG00000274020	1	1q21.2	long intergenic non-protein coding RNA 1138	ncRNA	LINC01138	long intergenic non-protein coding RNA 1138	O	long intergenic non-protein coding RNA 875	20201124	-
9606	388692	LINC02591	-	-	HGNC:HGNC:53901	1	1q21.1	long intergenic non-protein coding RNA 2591	ncRNA	LINC02591	long intergenic non-protein coding RNA 2591	O	-	20201124	-
9606	388695	LYSMD1	-	SB145	HGNC:HGNC:32070|Ensembl:ENSG00000163155	1	1q21.3	LysM domain containing 1	protein-coding	LYSMD1	LysM domain containing 1	O	lysM and putative peptidoglycan-binding domain-containing protein 1|LysM, putative peptidoglycan-binding, domain containing 1|RP11-68I18.5	20201124	-
9606	388697	HRNR	-	FLG3|S100A16|S100a18	MIM:616293|HGNC:HGNC:20846|Ensembl:ENSG00000197915	1	1q21.3	hornerin	protein-coding	HRNR	hornerin	O	hornerin|filaggrin family member 3|intermediate filament-associated protein	20201206	-
9606	388698	FLG2	-	IFPS|PSS6	MIM:616284|HGNC:HGNC:33276|Ensembl:ENSG00000143520	1	1q21.3	filaggrin family member 2	protein-coding	FLG2	filaggrin family member 2	O	filaggrin-2|ifapsoriasin|intermediate filament-associated and psoriasis susceptibility protein	20210103	-
9606	388699	LINC00302	-	C1orf46|NCRNA00302|xp33	HGNC:HGNC:31825	1	1q21.3	long intergenic non-protein coding RNA 302	ncRNA	LINC00302	long intergenic non-protein coding RNA 302	O	-	20201124	-
9606	388701	C1orf189	-	-	HGNC:HGNC:32305|Ensembl:ENSG00000163263	1	1q21.3	chromosome 1 open reading frame 189	protein-coding	C1orf189	chromosome 1 open reading frame 189	O	uncharacterized protein C1orf189	20201124	-
9606	388707	RPSAP18	-	RPSA_4_107	HGNC:HGNC:36106|Ensembl:ENSG00000224261	1	1q23.2	ribosomal protein SA pseudogene 18	pseudo	RPSAP18	ribosomal protein SA pseudogene 18	O	-	20201124	-
9606	388714	FMO6P	-	FMO6	HGNC:HGNC:24024|Ensembl:ENSG00000117507	1	1q24.3	flavin containing dimethylaniline monoxygenase 6, pseudogene	pseudo	FMO6P	flavin containing dimethylaniline monoxygenase 6, pseudogene	O	flavin containing monooxygenase 6, pseudogene|novel flavin containing monooxygenase	20201124	-
9606	388719	LINC00272	-	C1orf120|NCRNA00272	HGNC:HGNC:26898|Ensembl:ENSG00000203729	1	1q25.3	long intergenic non-protein coding RNA 272	ncRNA	LINC00272	long intergenic non-protein coding RNA 272	O	RP1-223H12.3	20201124	-
9606	388722	C1orf53	-	-	HGNC:HGNC:30003|Ensembl:ENSG00000203724	1	1q31.3	chromosome 1 open reading frame 53	protein-coding	C1orf53	chromosome 1 open reading frame 53	O	uncharacterized protein C1orf53	20201124	-
9606	388730	TMEM81	-	HC3107|KVLA2788|UNQ2788	HGNC:HGNC:32349|Ensembl:ENSG00000174529	1	1q32.1	transmembrane protein 81	protein-coding	TMEM81	transmembrane protein 81	O	transmembrane protein 81	20201124	-
9606	388734	PRELID1P5	-	-	HGNC:HGNC:54770	1	1q32.2	PRELID1 pseudogene 5	pseudo	PRELID1P5	PRELID1 pseudogene 5	O	PRELI domain containing 1 pseudogene|PX19 pseudogene	20201124	-
9606	388743	CAPN8	-	nCL-2	MIM:618777|HGNC:HGNC:1485|Ensembl:ENSG00000203697	1	1q41	calpain 8	protein-coding	CAPN8	calpain 8	O	calpain-8|new calpain 2|stomach-specific M-type calpain	20201213	-
9606	388753	COA6	-	C1orf31|CEMCOX4|MC4DN13	MIM:614772|HGNC:HGNC:18025|Ensembl:ENSG00000168275	1	1q42.2	cytochrome c oxidase assembly factor 6	protein-coding	COA6	cytochrome c oxidase assembly factor 6	O	cytochrome c oxidase assembly factor 6 homolog	20201213	-
9606	388759	C1orf229	-	-	HGNC:HGNC:33759|Ensembl:ENSG00000221953	1	1q44	chromosome 1 open reading frame 229	ncRNA	C1orf229	chromosome 1 open reading frame 229	O	-	20201124	-
9606	388761	OR14A2	-	OR5AX1|OR5AX1P	HGNC:HGNC:15024|Ensembl:ENSG00000241128	1	1q44	olfactory receptor family 14 subfamily A member 2	protein-coding	OR14A2	olfactory receptor family 14 subfamily A member 2	O	olfactory receptor 14A2|olfactory receptor 5AX1|olfactory receptor OR1-31|olfactory receptor, family 5, subfamily AX, member 1 pseudogene	20201124	-
9606	388762	OR2M1P	-	JCG10|OR2M1|OST037	HGNC:HGNC:8267	1	1q44	olfactory receptor family 2 subfamily M member 1 pseudogene	pseudo	OR2M1P	olfactory receptor family 2 subfamily M member 1 pseudogene	O	Olfactory receptor 2M1	20201124	-
9606	388780	LOC388780	-	-	-	20	20p13	uncharacterized LOC388780	ncRNA	-	-	-	-	20201124	-
9606	388789	SMIM26	-	LINC00493	HGNC:HGNC:43430|Ensembl:ENSG00000232388	20	20p11.23	small integral membrane protein 26	protein-coding	SMIM26	small integral membrane protein 26	O	small integral membrane protein 26|long intergenic non-protein coding RNA 493	20201124	-
9606	388795	EFCAB8	-	-	HGNC:HGNC:34532|Ensembl:ENSG00000215529	20	20q11.21	EF-hand calcium binding domain 8	protein-coding	EFCAB8	EF-hand calcium binding domain 8	O	EF-hand calcium-binding domain-containing protein 8|EF-hand domain-containing protein ENSP00000383366	20201217	-
9606	388796	SNHG17	-	-	HGNC:HGNC:48600|Ensembl:ENSG00000196756	20	20q11.23	small nucleolar RNA host gene 17	ncRNA	SNHG17	small nucleolar RNA host gene 17	O	small nucleolar RNA host gene 17 (non-protein coding)	20201124	-
9606	388799	FAM209B	-	C20orf107|dJ1153D9.4	HGNC:HGNC:16101|Ensembl:ENSG00000213714	20	20q13.31	family with sequence similarity 209 member B	protein-coding	FAM209B	family with sequence similarity 209 member B	O	protein FAM209B|uncharacterized protein C20orf107	20201124	-
9606	388813	LOC388813	-	-	-	21	21q11.2	uncharacterized protein ENSP00000383407-like	protein-coding	-	-	-	putative uncharacterized protein ENSP00000383407	20201124	-
9606	388815	MIR99AHG	-	C21orf34|C21orf35|LINC00478|MONC	MIM:615964|HGNC:HGNC:1274|Ensembl:ENSG00000215386	21	21q21.1	mir-99a-let-7c cluster host gene	ncRNA	MIR99AHG	mir-99a-let-7c cluster host gene	O	long intergenic non-protein coding RNA 478|megakaryocytic oncogenic non-coding RNA|mir-99a-let-7c cluster host gene (non-protein coding)	20201124	-
9606	388818	KRTAP26-1	-	-	HGNC:HGNC:33760|Ensembl:ENSG00000197683	21	21q22.11	keratin associated protein 26-1	protein-coding	KRTAP26-1	keratin associated protein 26-1	O	keratin-associated protein 26-1	20201124	-
9606	388820	SMIM34A	-	-	HGNC:HGNC:39601|Ensembl:ENSG00000243627	21	21q22.12	small integral membrane protein 34A	protein-coding	SMIM34A	small integral membrane protein 34A	O	small integral membrane protein 34A	20201124	-
9606	388830	LINC00316	-	C21orf111|NCRNA00316|PRED59	HGNC:HGNC:19723|Ensembl:ENSG00000237664	21	21q22.3	long intergenic non-protein coding RNA 316	ncRNA	LINC00316	long intergenic non-protein coding RNA 316	O	-	20201124	-
9606	388849	CCDC188	-	-	HGNC:HGNC:51899|Ensembl:ENSG00000234409	22	22q11.21	coiled-coil domain containing 188	protein-coding	CCDC188	coiled-coil domain containing 188	O	coiled-coil domain-containing protein 188	20201124	-
9606	388882	FAM230I	-	LINC01658	HGNC:HGNC:52446|Ensembl:ENSG00000178248	22	22q11.23	family with sequence similarity 230 member I	ncRNA	FAM230I	family with sequence similarity 230 member I	O	long intergenic non-protein coding RNA 1658	20201124	-
9606	388885	RPS10P29	-	-	HGNC:HGNC:37120	22	22q11.23	ribosomal protein S10 pseudogene 29	pseudo	RPS10P29	ribosomal protein S10 pseudogene 29	O	-	20201124	-
9606	388886	LRRC75B	-	C22orf36|FAM211B	HGNC:HGNC:33155|Ensembl:ENSG00000178026	22	22q11.23	leucine rich repeat containing 75B	protein-coding	LRRC75B	leucine rich repeat containing 75B	O	leucine-rich repeat-containing protein 75B|family with sequence similarity 211, member B|leucine-rich repeat-containing protein C22orf36|leucine-rich repeat-containing protein FAM211B	20201124	-
9606	388906	OGFRP1	-	-	HGNC:HGNC:50511	22	22q13.2	opioid growth factor receptor pseudogene 1	pseudo	OGFRP1	opioid growth factor receptor pseudogene 1	O	-	20201124	-
9606	388907	RPL5P34	-	RPL5_15_1754	HGNC:HGNC:36463|Ensembl:ENSG00000234009	22	22q13.2	ribosomal protein L5 pseudogene 34	pseudo	RPL5P34	ribosomal protein L5 pseudogene 34	O	-	20201124	-
9606	388910	LINC00207	-	NCRNA00207	HGNC:HGNC:37255|Ensembl:ENSG00000187012	22	22q13.31	long intergenic non-protein coding RNA 207	ncRNA	LINC00207	long intergenic non-protein coding RNA 207	O	-	20201124	-
9606	388925	PSMC1P10	-	-	HGNC:HGNC:39785|Ensembl:ENSG00000236348	2	2p24.2	proteasome 26S subunit, ATPase 1 pseudogene 10	pseudo	PSMC1P10	proteasome 26S subunit, ATPase 1 pseudogene 10	O	proteasome (prosome, macropain) 26S subunit, ATPase, 1 pseudogene 10	20201124	-
9606	388931	MFSD2B	-	SLC59A2	MIM:617845|HGNC:HGNC:37207|Ensembl:ENSG00000205639	2	2p23.3	major facilitator superfamily domain containing 2B	protein-coding	MFSD2B	major facilitator superfamily domain containing 2B	O	major facilitator superfamily domain-containing protein 2B|S1P transporter|hMfsd2b|sphingosine 1-phosphate transporter	20201124	-
9606	388939	PCARE	-	C2orf71|RP54	MIM:613425|HGNC:HGNC:34383|Ensembl:ENSG00000179270	2	2p23.2	photoreceptor cilium actin regulator	protein-coding	PCARE	photoreceptor cilium actin regulator	O	photoreceptor cilium actin regulator|uncharacterized protein C2orf71	20201124	-
9606	388942	LINC01913	-	-	HGNC:HGNC:52732|Ensembl:ENSG00000214691	2	2p21	long intergenic non-protein coding RNA 1913	ncRNA	LINC01913	long intergenic non-protein coding RNA 1913	O	-	20201124	-
9606	388946	TMEM247	-	-	HGNC:HGNC:42967|Ensembl:ENSG00000284701	2	2p21	transmembrane protein 247	protein-coding	TMEM247	transmembrane protein 247	O	transmembrane protein 247|transmembrane protein ENSP00000343375	20201124	-
9606	388948	LINC01118	-	-	HGNC:HGNC:49261|Ensembl:ENSG00000222005	2	2p21	long intergenic non-protein coding RNA 1118	ncRNA	LINC01118	long intergenic non-protein coding RNA 1118	O	-	20201124	-
9606	388951	TSPYL6	-	-	HGNC:HGNC:14521|Ensembl:ENSG00000178021	2	2p16.2	TSPY like 6	protein-coding	TSPYL6	TSPY like 6	O	testis-specific Y-encoded-like protein 6|TSPY-like protein 6|testicular tissue protein Li 211	20201124	-
9606	388955	PRELID1P6	-	-	HGNC:HGNC:54771	2	2p15	PRELID1 pseudogene 6	pseudo	PRELID1P6	PRELID1 pseudogene 6	O	PRELI domain containing 1 pseudogene|PRELI domain-containing protein 1, mitochondrial pseudogene|PX19 protein pseudogene	20201124	-
9606	388960	C2orf78	-	COG5373|hCG1989538	HGNC:HGNC:34349|Ensembl:ENSG00000187833	2	2p13.1	chromosome 2 open reading frame 78	protein-coding	C2orf78	chromosome 2 open reading frame 78	O	uncharacterized protein C2orf78	20201124	-
9606	388962	BOLA3	-	MMDS2	MIM:613183|HGNC:HGNC:24415|Ensembl:ENSG00000163170	2	2p13.1	bolA family member 3	protein-coding	BOLA3	bolA family member 3	O	bolA-like protein 3|bolA homolog 3	20201124	-
9606	388963	C2orf81	-	hCG40743	HGNC:HGNC:34350|Ensembl:ENSG00000284308	2	2p13.1	chromosome 2 open reading frame 81	protein-coding	C2orf81	chromosome 2 open reading frame 81	O	uncharacterized protein C2orf81	20201124	-
9606	388965	FUNDC2P2	-	-	HGNC:HGNC:17247	2	2p11.2	FUN14 domain containing 2 pseudogene 2	pseudo	FUNDC2P2	FUN14 domain containing 2 pseudogene 2	O	-	20201124	-
9606	388969	C2orf68	-	HCRCN81	MIM:618519|HGNC:HGNC:34353|Ensembl:ENSG00000168887	2	2p11.2	chromosome 2 open reading frame 68	protein-coding	C2orf68	chromosome 2 open reading frame 68	O	UPF0561 protein C2orf68	20201124	-
9606	388996	LOC388996	-	-	Ensembl:ENSG00000278131	2	2p11.2	otopetrin 1 pseudogene	pseudo	-	-	-	-	20201124	-
9606	389000	SLC9B1P2	-	NHEDC1P2	HGNC:HGNC:37493|Ensembl:ENSG00000214329	2	2p11.1	solute carrier family 9 member B1 pseudogene 2	pseudo	SLC9B1P2	solute carrier family 9 member B1 pseudogene 2	O	Na+/H+ exchanger domain containing 1 pseudogene 2|solute carrier family 9, subfamily B (NHA1, cation proton antiporter 1), member 1 pseudogene 2|solute carrier family 9, subfamily B (cation proton antiporter 2), member 1 pseudogene 2	20201124	-
9606	389015	SLC9A4	-	NHE4	MIM:600531|HGNC:HGNC:11077|Ensembl:ENSG00000180251	2	2q12.1	solute carrier family 9 member A4	protein-coding	SLC9A4	solute carrier family 9 member A4	O	sodium/hydrogen exchanger 4|NHE-4|Na(+)/H(+) exchanger 4|solute carrier family 9 (sodium/hydrogen exchanger), member 4|solute carrier family 9 member 4|solute carrier family 9, subfamily A (NHE4, cation proton antiporter 4), member 4	20201213	-
9606	389023	DPP10-AS1	-	-	HGNC:HGNC:40941|Ensembl:ENSG00000235026	2	2q14.1	DPP10 antisense RNA 1	ncRNA	DPP10-AS1	DPP10 antisense RNA 1	O	-	20201124	-
9606	389033	PLAC9P1	-	-	HGNC:HGNC:52678|Ensembl:ENSG00000214100	2	2q21.1	placenta associated 9 pseudogene 1	pseudo	PLAC9P1	placenta associated 9 pseudogene 1	O	placenta specific 9 pseudogene 1	20201124	-
9606	389043	LINC01120	-	-	HGNC:HGNC:49265	2	2q21.1	long intergenic non-protein coding RNA 1120	ncRNA	LINC01120	long intergenic non-protein coding RNA 1120	O	-	20201124	-
9606	389053	HNRNPKP2	-	-	HGNC:HGNC:42375|Ensembl:ENSG00000227347	2	2q22.1	heterogeneous nuclear ribonucleoprotein K pseudogene 2	pseudo	HNRNPKP2	heterogeneous nuclear ribonucleoprotein K pseudogene 2	O	-	20201124	-
9606	389058	SP5	-	-	MIM:609391|HGNC:HGNC:14529|Ensembl:ENSG00000204335	2	2q31.1	Sp5 transcription factor	protein-coding	SP5	Sp5 transcription factor	O	transcription factor Sp5	20201213	-
9606	389072	PLEKHM3	-	DAPR|PLEKHM1L	HGNC:HGNC:34006|Ensembl:ENSG00000178385	2	2q33.3	pleckstrin homology domain containing M3	protein-coding	PLEKHM3	pleckstrin homology domain containing M3	O	pleckstrin homology domain-containing family M member 3|PH domain-containing family M member 3|differentiation associated protein	20201124	-
9606	389073	C2orf80	-	GONDA1	MIM:615536|HGNC:HGNC:34352|Ensembl:ENSG00000188674	2	2q33.3	chromosome 2 open reading frame 80	protein-coding	C2orf80	chromosome 2 open reading frame 80	O	uncharacterized protein C2orf80|gonad development associated 1	20201124	-
9606	389075	RESP18	-	-	MIM:612721|HGNC:HGNC:33762|Ensembl:ENSG00000182698	2	2q35	regulated endocrine specific protein 18	protein-coding	RESP18	regulated endocrine specific protein 18	O	regulated endocrine-specific protein 18|regulated endocrine-specific protein 18 homolog	20201124	-
9606	389084	SNORC	-	ASCL830|C2orf82|UNQ830	HGNC:HGNC:33763|Ensembl:ENSG00000182600	2	2q37.1	secondary ossification center associated regulator of chondrocyte maturation	protein-coding	SNORC	secondary ossification center associated regulator of chondrocyte maturation	O	protein SNORC|Small Novel Rich in Cartilage|secondary ossification center-associated regulator of chondrocyte maturation protein|uncharacterized protein C2orf82	20201124	-
9606	389090	OR6B2	-	OR2-1|OR6B2P	HGNC:HGNC:15041|Ensembl:ENSG00000182083	2	2q37.3	olfactory receptor family 6 subfamily B member 2	protein-coding	OR6B2	olfactory receptor family 6 subfamily B member 2	O	olfactory receptor 6B2|olfactory receptor OR2-1|olfactory receptor, family 6, subfamily B, member 2 pseudogene	20201213	-
9606	389101	RPL23AP43	-	RPL23A_16_360	HGNC:HGNC:35751|Ensembl:ENSG00000227337	3	3p22.3	ribosomal protein L23a pseudogene 43	pseudo	RPL23AP43	ribosomal protein L23a pseudogene 43	O	-	20201124	-
9606	389112	RPS27P4	-	RPS27_5_366	HGNC:HGNC:16694	3	3p22.1	ribosomal protein S27 pseudogene 4	pseudo	RPS27P4	ribosomal protein S27 pseudogene 4	O	-	20201124	-
9606	389114	ZNF662	-	-	HGNC:HGNC:31930|Ensembl:ENSG00000182983	3	3p22.1	zinc finger protein 662	protein-coding	ZNF662	zinc finger protein 662	O	zinc finger protein 662	20201213	-
9606	389118	CDHR4	-	CDH29|PRO34300	HGNC:HGNC:34527|Ensembl:ENSG00000187492	3	3p21.31	cadherin related family member 4	protein-coding	CDHR4	cadherin related family member 4	O	cadherin-related family member 4|Cadherin-like protein UNQ9392/PRO34300|VLLR9392|cadherin-like 29|cadherin-like protein 29	20201124	-
9606	389119	INKA1	-	C3orf54|FAM212A	HGNC:HGNC:32480|Ensembl:ENSG00000185614	3	3p21.31	inka box actin regulator 1	protein-coding	INKA1	inka box actin regulator 1	O	PAK4-inhibitor INKA1|HInca|Induced in Neural Crest by AP-2alpha|family with sequence similarity 212 member A|induced in neural crest by AP2-alpha protein homolog|protein FAM212A	20201124	-
9606	389120	ACTL11P	-	ACTBP13	HGNC:HGNC:44626|Ensembl:ENSG00000234667	3	3p21.31	actin like 11, pseudogene	pseudo	ACTL11P	actin like 11, pseudogene	O	ACTB pseudogene 13|actin, beta pseudogene 13	20201124	-
9606	389123	IQCF2	-	-	HGNC:HGNC:31815|Ensembl:ENSG00000184345	3	3p21.2	IQ motif containing F2	protein-coding	IQCF2	IQ motif containing F2	O	IQ domain-containing protein F2	20201124	-
9606	389124	IQCF5	-	-	HGNC:HGNC:35159|Ensembl:ENSG00000214681	3	3p21.2	IQ motif containing F5	protein-coding	IQCF5	IQ motif containing F5	O	IQ domain-containing protein F5	20201124	-
9606	389125	MUSTN1	-	MUSTANG	MIM:617195|HGNC:HGNC:22144|Ensembl:ENSG00000272573	3	3p21.1	musculoskeletal, embryonic nuclear protein 1	protein-coding	MUSTN1	musculoskeletal, embryonic nuclear protein 1	O	musculoskeletal embryonic nuclear protein 1|musculoskeletal temporally activated novel	20201124	-
9606	389127	RPS10P10	-	RPS10_4_378	HGNC:HGNC:37034|Ensembl:ENSG00000226082	3	3p14.2	ribosomal protein S10 pseudogene 10	pseudo	RPS10P10	ribosomal protein S10 pseudogene 10	O	-	20201124	-
9606	389136	VGLL3	-	VGL-3|VGL3	MIM:609980|HGNC:HGNC:24327|Ensembl:ENSG00000206538	3	3p12.1	vestigial like family member 3	protein-coding	VGLL3	vestigial like family member 3	O	transcription cofactor vestigial-like protein 3|colon carcinoma related protein	20210118	-
9606	389137	ARMC10P1	-	-	HGNC:HGNC:43646	3	3q11.2	armadillo repeat containing 10 pseudogene 1	pseudo	ARMC10P1	armadillo repeat containing 10 pseudogene 1	O	-	20201124	-
9606	389141	RPSAP29	-	RPSA_6_392	HGNC:HGNC:36680|Ensembl:ENSG00000244722	3	3q13.13	ribosomal protein SA pseudogene 29	pseudo	RPSAP29	ribosomal protein SA pseudogene 29	O	-	20201124	-
9606	389144	OR7E130P	-	OST702	HGNC:HGNC:15053|Ensembl:ENSG00000234458	3	3q21.2	olfactory receptor family 7 subfamily E member 130 pseudogene	pseudo	OR7E130P	olfactory receptor family 7 subfamily E member 130 pseudogene	O	-	20201124	-
9606	389151	PRR23B	-	-	HGNC:HGNC:33764|Ensembl:ENSG00000184814	3	3q23	proline rich 23B	protein-coding	PRR23B	proline rich 23B	O	proline-rich protein 23B	20201124	-
9606	389152	PRR23C	-	-	HGNC:HGNC:37173|Ensembl:ENSG00000233701	3	3q23	proline rich 23C	protein-coding	PRR23C	proline rich 23C	O	proline-rich protein 23C|proline-rich protein 23A	20201124	-
9606	389156	RPL21P39	-	RPL21_14_415	HGNC:HGNC:36127|Ensembl:ENSG00000239797	3	3q24	ribosomal protein L21 pseudogene 39	pseudo	RPL21P39	ribosomal protein L21 pseudogene 39	O	-	20201124	-
9606	389158	PLSCR5	-	-	HGNC:HGNC:19952|Ensembl:ENSG00000231213	3	3q24	phospholipid scramblase family member 5	protein-coding	PLSCR5	phospholipid scramblase family member 5	O	phospholipid scramblase family member 5	20201124	-
9606	389160	CPHL1P	-	CPHL1	HGNC:HGNC:31714	3	3q25.1	ceruloplasmin and hephaestin like 1, pseudogene	pseudo	CPHL1P	ceruloplasmin and hephaestin like 1, pseudogene	O	ceruloplasmin and hephaestin-like 1	20201124	-
9606	389161	ANKUB1	-	C3orf16	HGNC:HGNC:29642|Ensembl:ENSG00000206199	3	3q25.1	ankyrin repeat and ubiquitin domain containing 1	protein-coding	ANKUB1	ankyrin repeat and ubiquitin domain containing 1	O	protein ANKUB1	20201124	-
9606	389168	SETP14	-	-	HGNC:HGNC:42933	3	3q25.31	SET pseudogene 14	pseudo	SETP14	SET pseudogene 14	O	SET translocation pseudogene	20201124	-
9606	389170	LEKR1	-	-	MIM:613536|HGNC:HGNC:33765|Ensembl:ENSG00000197980	3	3q25.31	leucine, glutamate and lysine rich 1	protein-coding	LEKR1	leucine, glutamate and lysine rich 1	O	leucine-, glutamate- and lysine-rich protein 1	20201124	-
9606	389177	TMEM212	-	-	HGNC:HGNC:34295|Ensembl:ENSG00000186329	3	3q26.31	transmembrane protein 212	protein-coding	TMEM212	transmembrane protein 212	O	transmembrane protein 212	20201124	-
9606	389179	EEF1A1P8	-	EEF1AL6	HGNC:HGNC:3203|Ensembl:ENSG00000223529	3	3q27.1	eukaryotic translation elongation factor 1 alpha 1 pseudogene 8	pseudo	EEF1A1P8	eukaryotic translation elongation factor 1 alpha 1 pseudogene 8	O	eukaryotic translation elongation factor 1 alpha-like 6 pseudogene	20201124	-
9606	389180	HTR3C2P	-	5-HT3C2	HGNC:HGNC:53986	3	3q27.1	5-hydroxytryptamine receptor 3C2, pseudogene	pseudo	HTR3C2P	5-hydroxytryptamine receptor 3C2, pseudogene	O	5-hydroxytryptamine (serotonin) receptor 3E, ionotropic pseudogene	20201124	-
9606	389197	C4orf50	-	-	HGNC:HGNC:33766|Ensembl:ENSG00000181215	4	4p16.2-p16.1	chromosome 4 open reading frame 50	protein-coding	C4orf50	chromosome 4 open reading frame 50	O	uncharacterized protein C4orf50	20201124	-
9606	389199	LOC389199	-	-	Ensembl:ENSG00000228919	4	4p16.1	uncharacterized LOC389199	protein-coding	-	-	-	uncharacterized protein LOC389199	20201124	-
9606	389203	SMIM20	-	C4orf52|MITRAC7|PNX	MIM:617465|HGNC:HGNC:37260|Ensembl:ENSG00000250317	4	4p15.2	small integral membrane protein 20	protein-coding	SMIM20	small integral membrane protein 20	O	small integral membrane protein 20|mitochondrial translation regulation assembly intermediate of cytochrome c oxidase protein of 7 kDa|phoenixin	20201124	-
9606	389206	BEND4	-	CCDC4	HGNC:HGNC:23815|Ensembl:ENSG00000188848	4	4p13	BEN domain containing 4	protein-coding	BEND4	BEN domain containing 4	O	BEN domain-containing protein 4|coiled-coil domain containing 4|coiled-coil domain-containing protein 4	20201124	-
9606	389207	GRXCR1	-	DFNB25|PPP1R88	MIM:613283|HGNC:HGNC:31673|Ensembl:ENSG00000215203	4	4p13	glutaredoxin and cysteine rich domain containing 1	protein-coding	GRXCR1	glutaredoxin and cysteine rich domain containing 1	O	glutaredoxin domain-containing cysteine-rich protein 1|glutaredoxin, cysteine rich 1|protein phosphatase 1, regulatory subunit 88	20210114	-
9606	389208	TMPRSS11F	-	HATL4	HGNC:HGNC:29994|Ensembl:ENSG00000198092	4	4q13.2	transmembrane serine protease 11F	protein-coding	TMPRSS11F	transmembrane serine protease 11F	O	transmembrane protease serine 11F|airway trypsin-like protease 4|transmembrane protease, serine 11F	20201124	-
9606	389217	SETP20	-	-	HGNC:HGNC:42939	4	4q25	SET pseudogene 20	pseudo	SETP20	SET pseudogene 20	O	-	20201124	-
9606	389223	EEF1A1P35	-	-	HGNC:HGNC:37913|Ensembl:ENSG00000250144	4	4q28.3	eukaryotic translation elongation factor 1 alpha 1 pseudogene 35	pseudo	EEF1A1P35	eukaryotic translation elongation factor 1 alpha 1 pseudogene 35	O	-	20201124	-
9606	389240	NACA3P	-	NACA3	HGNC:HGNC:33442|Ensembl:ENSG00000121089	4	4q32.3	NACA family member 3, pseudogene	pseudo	NACA3P	NACA family member 3, pseudogene	O	nascent-polypeptide-associated complex alpha polypeptide pseudogene	20201124	-
9606	389246	VTI1BP2	-	-	HGNC:HGNC:43728	4	4q35.1	vesicle transport through interaction with t-SNAREs 1B pseudogene 2	pseudo	VTI1BP2	vesicle transport through interaction with t-SNAREs 1B pseudogene 2	O	VTI1B pseudogene|vesicle transport through interaction with t-SNAREs homolog 1B pseudogene 2	20201124	-
9606	389247	LOC389247	-	-	-	4	4q35.1	uncharacterized LOC389247	ncRNA	-	-	-	-	20201124	-
9606	389249	LOC389249	-	-	-	4	4q35.2	peroxiredoxin 6 pseudogene	pseudo	-	-	-	-	20201124	-
9606	389257	LRRC14B	-	-	HGNC:HGNC:37268|Ensembl:ENSG00000185028	5	5p15.33	leucine rich repeat containing 14B	protein-coding	LRRC14B	leucine rich repeat containing 14B	O	leucine-rich repeat-containing protein 14B	20201124	-
9606	389273	LINC02213	-	-	HGNC:HGNC:53080|Ensembl:ENSG00000249160	5	5p15.2	long intergenic non-protein coding RNA 2213	ncRNA	LINC02213	long intergenic non-protein coding RNA 2213	O	-	20201124	-
9606	389289	ANXA2R	-	AX2R|AXIIR|C5orf39	MIM:611296|HGNC:HGNC:33463|Ensembl:ENSG00000177721	5	5p12	annexin A2 receptor	protein-coding	ANXA2R	annexin A2 receptor	O	annexin-2 receptor|annexin II receptor	20201124	-
9606	389293	ISCA1P1	-	ISCA1L	HGNC:HGNC:33263	5	5q12.1	iron-sulfur cluster assembly 1 pseudogene 1	pseudo	ISCA1P1	iron-sulfur cluster assembly 1 pseudogene 1	O	iron-sulfur cluster assembly 1 homolog pseudogene 1	20201124	-
9606	389320	TEX43	-	C5orf48|Tseg7	HGNC:HGNC:33767|Ensembl:ENSG00000196900	5	5q23.2	testis expressed 43	protein-coding	TEX43	testis expressed 43	O	testis-expressed protein 43|testis specific expressed gene 7|testis-expressed sequence 43 protein	20201124	-
9606	389322	HNRNPKP1	-	-	HGNC:HGNC:42374|Ensembl:ENSG00000250859	5	5q23.2	heterogeneous nuclear ribonucleoprotein K pseudogene 1	pseudo	HNRNPKP1	heterogeneous nuclear ribonucleoprotein K pseudogene 1	O	-	20201124	-
9606	389332	SMIM32	-	-	HGNC:HGNC:53640|Ensembl:ENSG00000271824	5	5q31.1	small integral membrane protein 32	protein-coding	SMIM32	small integral membrane protein 32	O	small integral membrane protein 32	20201124	-
9606	389333	PROB1	-	C5orf65	HGNC:HGNC:41906|Ensembl:ENSG00000228672	5	5q31.2	proline rich basic protein 1	protein-coding	PROB1	proline rich basic protein 1	O	proline-rich basic protein 1|weakly similar to basic proline-rich protein	20201213	-
9606	389336	C5orf46	-	SSSP1	HGNC:HGNC:33768|Ensembl:ENSG00000178776	5	5q32	chromosome 5 open reading frame 46	protein-coding	C5orf46	chromosome 5 open reading frame 46	O	uncharacterized protein C5orf46|CTC-327F10.5|skin and saliva secreted protein 1	20201124	-
9606	389337	ARHGEF37	-	-	HGNC:HGNC:34430|Ensembl:ENSG00000183111	5	5q32	Rho guanine nucleotide exchange factor 37	protein-coding	ARHGEF37	Rho guanine nucleotide exchange factor 37	O	rho guanine nucleotide exchange factor 37|Rho guanine nucleotide exchange factor (GEF) 37	20201213	-
9606	389342	RPL10P9	-	RPL10_1_637	HGNC:HGNC:35579|Ensembl:ENSG00000233913	5	5q34	ribosomal protein L10 pseudogene 9	pseudo	RPL10P9	ribosomal protein L10 pseudogene 9	O	-	20201124	-
9606	389362	PSMG4	-	C6orf86|PAC4|bA506K6.2	MIM:617550|HGNC:HGNC:21108|Ensembl:ENSG00000180822	6	6p25.2	proteasome assembly chaperone 4	protein-coding	PSMG4	proteasome assembly chaperone 4	O	proteasome assembly chaperone 4|PAC-4|hPAC4|proteasome (prosome, macropain) assembly chaperone 4	20201124	-
9606	389376	SFTA2	-	GSGL541|SFTPG|SP-G|UNQ541	HGNC:HGNC:18386|Ensembl:ENSG00000196260	6	6p21.33	surfactant associated 2	protein-coding	SFTA2	surfactant associated 2	O	surfactant-associated protein 2|surfactant associated protein G	20201124	-
9606	389383	CLPSL2	-	AAAL3045|C6orf126|UNQ3045|dJ510O8.5	HGNC:HGNC:21250|Ensembl:ENSG00000196748	6	6p21.31	colipase like 2	protein-coding	CLPSL2	colipase like 2	O	colipase-like protein 2|colipase-like protein C6orf126	20201213	-
9606	389384	BNIP5	-	C6orf222	HGNC:HGNC:33769|Ensembl:ENSG00000189325	6	6p21.31	BCL2 interacting protein 5	protein-coding	BNIP5	BCL2 interacting protein 5	O	protein BNIP5|uncharacterized protein C6orf222	20201124	-
9606	389386	LAP3P2	-	-	HGNC:HGNC:42365|Ensembl:ENSG00000213500	6	6p21.2	leucine aminopeptidase 3 pseudogene 2	pseudo	LAP3P2	leucine aminopeptidase 3 pseudogene 2	O	-	20201124	-
9606	389395	HNRNPA3P4	-	-	HGNC:HGNC:39773	6	6p12.3	heterogeneous nuclear ribonucleoprotein A3 pseudogene 4	pseudo	HNRNPA3P4	heterogeneous nuclear ribonucleoprotein A3 pseudogene 4	O	-	20201124	-
9606	389396	GLYATL3	-	C6orf140|bA28H17.2	MIM:614763|HGNC:HGNC:21349|Ensembl:ENSG00000203972	6	6p12.3	glycine-N-acyltransferase like 3	protein-coding	GLYATL3	glycine-N-acyltransferase like 3	O	glycine N-acyltransferase-like protein 3|acyl-CoA:glycine-N-acyltransferase-like protein 3	20201124	-
9606	389400	GFRAL	-	C6orf144|GRAL|UNQ9356|bA360D14.1	MIM:617837|HGNC:HGNC:32789|Ensembl:ENSG00000187871	6	6p12.1	GDNF family receptor alpha like	protein-coding	GFRAL	GDNF family receptor alpha like	O	GDNF family receptor alpha-like|IVFI9356	20201124	-
9606	389404	RPL9P18	-	RPL9_6_709	HGNC:HGNC:36954|Ensembl:ENSG00000213309	6	6q12	ribosomal protein L9 pseudogene 18	pseudo	RPL9P18	ribosomal protein L9 pseudogene 18	O	-	20201124	-
9606	389416	BDH2P1	-	DHRS6P1|bA758C21.1	HGNC:HGNC:21476	6	6q16.2	3-hydroxybutyrate dehydrogenase 2, pseudogene 1	pseudo	BDH2P1	3-hydroxybutyrate dehydrogenase 2, pseudogene 1	O	3-hydroxybutyrate dehydrogenase, type 2 pseudogene 1|dehydrogenase/reductase (SDR family) member 6 pseudogene 1	20201124	-
9606	389421	LIN28B	-	CSDD2	MIM:611044|HGNC:HGNC:32207|Ensembl:ENSG00000187772	6	6q16.3-q21	lin-28 homolog B	protein-coding	LIN28B	lin-28 homolog B	O	protein lin-28 homolog B|Lin-28.2|lin-28B	20210118	-
9606	389424	PA2G4P5	-	PA2G4L2	HGNC:HGNC:32218	6	6q21	proliferation-associated 2G4 pseudogene 5	pseudo	PA2G4P5	proliferation-associated 2G4 pseudogene 5	O	proliferation-associated 2G4, 38kDa pseudogene	20201124	-
9606	389428	RPL5P18	-	RPL5_11_750	HGNC:HGNC:36640|Ensembl:ENSG00000220744	6	6q22.33	ribosomal protein L5 pseudogene 18	pseudo	RPL5P18	ribosomal protein L5 pseudogene 18	O	-	20201124	-
9606	389432	SAMD5	-	dJ875H10.1	HGNC:HGNC:21180|Ensembl:ENSG00000203727	6	6q24.3	sterile alpha motif domain containing 5	protein-coding	SAMD5	sterile alpha motif domain containing 5	O	sterile alpha motif domain-containing protein 5|SAM domain containing 1|SAM domain-containing protein 5	20201124	-
9606	389434	IYD	-	C6orf71|DEHAL1|IYD-1|TDH4	MIM:612025|HGNC:HGNC:21071|Ensembl:ENSG00000009765	6	6q25.1	iodotyrosine deiodinase	protein-coding	IYD	iodotyrosine deiodinase	O	iodotyrosine deiodinase 1|iodotyrosine dehalogenase 1	20210114	-
9606	389435	RPL27AP6	-	RPL27A_4_770	HGNC:HGNC:35977|Ensembl:ENSG00000218426	6	6q25.2	ribosomal protein L27a pseudogene 6	pseudo	RPL27AP6	ribosomal protein L27a pseudogene 6	O	-	20201124	-
9606	389458	RBAKDN	-	-	HGNC:HGNC:33770|Ensembl:ENSG00000273313	7	7p22.1	RBAK downstream neighbor	ncRNA	RBAKDN	RBAK downstream neighbor	O	RBAK downstream neighbor (non-protein coding)	20201124	-
9606	389465	SSBL5P	-	-	HGNC:HGNC:54986|Ensembl:ENSG00000236048	7	7p21.3	SSB like 5, pseudogene	pseudo	SSBL5P	SSB like 5, pseudogene	O	Sjogren syndrome antigen B pseudogene|small RNA binding exonuclease protection factor La pseudogene	20201124	-
9606	389472	RPS26P32	-	RPS26|RPS26_13_792	HGNC:HGNC:35753	7	7p15.3	ribosomal protein S26 pseudogene 32	pseudo	RPS26P32	ribosomal protein S26 pseudogene 32	O	-	20201124	-
9606	389473	LOC389473	-	-	-	7	7p15.3	chromosome 5 open reading frame 13 pseudogene	pseudo	-	-	-	neuronal regeneration related protein homolog (rat) pseudogene	20201124	-
9606	389493	NUPR2	-	NUPR1L	HGNC:HGNC:44164|Ensembl:ENSG00000185290	7	7p11.2	nuclear protein 2, transcriptional regulator	protein-coding	NUPR2	nuclear protein 2, transcriptional regulator	O	nuclear protein 2|nuclear protein, transcriptional regulator, 1-like|nuclear transcriptional regulator 1-like protein|nuclear transcriptional regulator protein 2	20201124	-
9606	389524	GTF2IRD2B	-	GTF2IRD2|GTF2IRD2A	MIM:608900|HGNC:HGNC:33125|Ensembl:ENSG00000174428	7	7q11.23	GTF2I repeat domain containing 2B	protein-coding	GTF2IRD2B	GTF2I repeat domain containing 2B	O	general transcription factor II-I repeat domain-containing protein 2B|GTF2I repeat domain-containing protein 2A|GTF2I repeat domain-containing protein 2B|GTF2IRD2 beta|General transcription factor II-I repeat domain-containing protein 2A|Transcription factor GTF2IRD2-alpha|general transcription factor 2 I repeat domain-containing 2 beta|transcription factor GTF2IRD2-beta	20201124	-
9606	389537	OR7E38P	-	OR7E76|OST127	HGNC:HGNC:8411|Ensembl:ENSG00000183444	7	7q21.3	olfactory receptor family 7 subfamily E member 38 pseudogene	pseudo	OR7E38P	olfactory receptor family 7 subfamily E member 38 pseudogene	O	olfactory receptor, family 7, subfamily E, member 76	20201124	-
9606	389538	CCZ1P-OR7E38P	-	-	-	7	7q21.3	CCZ1P-OR7E38P readthrough	pseudo	-	-	-	-	20201124	-
9606	389541	LAMTOR4	-	C7orf59	MIM:618834|HGNC:HGNC:33772|Ensembl:ENSG00000188186	7	7q22.1	late endosomal/lysosomal adaptor, MAPK and MTOR activator 4	protein-coding	LAMTOR4	late endosomal/lysosomal adaptor, MAPK and MTOR activator 4	O	ragulator complex protein LAMTOR4|UPF0539 protein C7orf59|late endosomal/lysosomal adaptor and MAPK and MTOR activator 4	20201213	-
9606	389549	FEZF1	-	FEZ|HH22|ZNF312B	MIM:613301|HGNC:HGNC:22788|Ensembl:ENSG00000128610	7	7q31.32	FEZ family zinc finger 1	protein-coding	FEZF1	FEZ family zinc finger 1	O	fez family zinc finger protein 1|zinc finger protein 312B	20201213	-
9606	389558	FAM180A	-	UNQ1940	HGNC:HGNC:33773|Ensembl:ENSG00000189320	7	7q33	family with sequence similarity 180 member A	protein-coding	FAM180A	family with sequence similarity 180 member A	O	protein FAM180A|HWKM1940	20201124	-
9606	389599	STRADBP1	-	ALS2CR2P1|STLK6ps1	HGNC:HGNC:22478	7	7q36.1	STE20-related kinase adaptor beta pseudogene 1	pseudo	STRADBP1	STE20-related kinase adaptor beta pseudogene 1	O	amyotrophic lateral sclerosis 2 (juvenile) chromosome region, candidate 2 pseudogene	20201124	-
9606	389602	LOC389602	-	-	-	7	7q36.3	uncharacterized LOC389602	ncRNA	-	-	-	-	20201124	-
9606	389610	XKR5	-	HARL2754|UNQ2754|XRG5A|XRG5BM	HGNC:HGNC:20782|Ensembl:ENSG00000275591	8	8p23.1	XK related 5	protein-coding	XKR5	XK related 5	O	XK-related protein 5|X Kell blood group precursor-related family, member 5|X-linked Kx blood group related 5|XK, Kell blood group complex subunit-related family, member 5|XK-related protein 5a	20201124	-
9606	389611	FAM90A3P	-	FAM90A3	MIM:613042|HGNC:HGNC:32251	8	8p23.1	family with sequence similarity 90 member A3, pseudogene	pseudo	FAM90A3P	family with sequence similarity 90 member A3, pseudogene	O	-	20201124	-
9606	389616	OR7E125P	-	PJCG6	HGNC:HGNC:15098|Ensembl:ENSG00000177306	8	8p23.1	olfactory receptor family 7 subfamily E member 125 pseudogene	pseudo	OR7E125P	olfactory receptor family 7 subfamily E member 125 pseudogene	O	seven transmembrane helix receptor	20201124	-
9606	389618	FAM90A6P	-	-	HGNC:HGNC:32254	8	8p23.1	family with sequence similarity 90 member A6, pseudogene	pseudo	FAM90A6P	family with sequence similarity 90 member A6, pseudogene	O	-	20201124	-
9606	389626	OR7E161P	-	-	HGNC:HGNC:31234	8	8p23.1	olfactory receptor family 7 subfamily E member 161 pseudogene	pseudo	OR7E161P	olfactory receptor family 7 subfamily E member 161 pseudogene	O	-	20201124	-
9606	389630	FAM90A15P	-	FAM90A15	MIM:613051|HGNC:HGNC:32263	8	8p23.1	putative protein FAM90A15	pseudo	FAM90A15P	family with sequence similarity 90 member A15, pseudogene	O	-	20201124	-
9606	389631	ZNF705CP	-	ZNF705C	HGNC:HGNC:32283	8	8p23.1	zinc finger protein 705C, pseudogene	pseudo	ZNF705CP	zinc finger protein 705C, pseudogene	O	-	20201124	-
9606	389633	FAM90A25P	-	-	HGNC:HGNC:32246	8	8p23.1	family with sequence similarity 90 member A25, pseudogene	pseudo	FAM90A25P	family with sequence similarity 90 member A25, pseudogene	O	-	20201124	-
9606	389634	LINC00937	-	-	HGNC:HGNC:48629|Ensembl:ENSG00000226091	12	12p13.31	long intergenic non-protein coding RNA 937	ncRNA	LINC00937	long intergenic non-protein coding RNA 937	O	-	20201124	-
9606	389641	LOC389641	-	-	Ensembl:ENSG00000246582	8	8p21.3	uncharacterized LOC389641	ncRNA	-	-	-	-	20201124	-
9606	389643	NUGGC	-	C8orf80|HMFN0672|SLIP-GC|SLIPGC	MIM:619088|HGNC:HGNC:33550|Ensembl:ENSG00000189233	8	8p21.1	nuclear GTPase, germinal center associated	protein-coding	NUGGC	nuclear GTPase, germinal center associated	O	nuclear GTPase SLIP-GC|GTPase SLIP-GC|speckled-like pattern in the germinal center	20201124	-
9606	389644	RPL5P22	-	RPL5_12_886	HGNC:HGNC:35695|Ensembl:ENSG00000239198	8	8p21.1	ribosomal protein L5 pseudogene 22	pseudo	RPL5P22	ribosomal protein L5 pseudogene 22	O	-	20201124	-
9606	389649	C8orf86	-	-	HGNC:HGNC:33774|Ensembl:ENSG00000196166	8	8p11.22	chromosome 8 open reading frame 86	ncRNA	C8orf86	chromosome 8 open reading frame 86	O	uncharacterized protein C8orf86	20201124	-
9606	389652	ASNSP1	-	ASNSL1	HGNC:HGNC:754|Ensembl:ENSG00000248498	8	8q11.1	asparagine synthetase pseudogene 1	pseudo	ASNSP1	asparagine synthetase pseudogene 1	O	asparagine synthetase-like 1	20201124	-
9606	389655	RPL29P19	-	RPL29_7_901	HGNC:HGNC:35508	8	8q11.21	ribosomal protein L29 pseudogene 19	pseudo	RPL29P19	ribosomal protein L29 pseudogene 19	O	-	20201124	-
9606	389658	ALKAL1	-	AUGA|AUGB|FAM150A|UNQ9433	HGNC:HGNC:33775|Ensembl:ENSG00000196711	8	8q11.23	ALK and LTK ligand 1	protein-coding	ALKAL1	ALK and LTK ligand 1	O	ALK and LTK ligand 1|AUG-beta|RPLK9433|augmentor beta|augmentor-alpha|family with sequence similarity 150 member A|protein FAM150A	20201124	-
9606	389662	SEPTIN10P1	-	DKFZP564M1416|SEPT10P1	HGNC:HGNC:40018	8	8q12.1	septin 10 pseudogene 1	pseudo	SEPTIN10P1	septin 10 pseudogene 1	O	-	20201124	-
9606	389668	XKR9	-	XRG9	HGNC:HGNC:20937|Ensembl:ENSG00000221947	8	8q13.3	XK related 9	protein-coding	XKR9	XK related 9	O	XK-related protein 9|X Kell blood group precursor-related family, member 9|X-linked Kx blood group related 9|XK, Kell blood group complex subunit-related family, member 9	20201124	-
9606	389672	RPSAP47	-	RPSA_19_921	HGNC:HGNC:36162|Ensembl:ENSG00000188856	8	8q21.13	ribosomal protein SA pseudogene 47	pseudo	RPSAP47	ribosomal protein SA pseudogene 47	O	-	20201124	-
9606	389674	HNRNPA1P4	-	HNRPA1P4	HGNC:HGNC:32234	8	8q21.13	heterogeneous nuclear ribonucleoprotein A1 pseudogene 4	pseudo	HNRNPA1P4	heterogeneous nuclear ribonucleoprotein A1 pseudogene 4	O	-	20201124	-
9606	389676	C8orf87	-	-	HGNC:HGNC:42974|Ensembl:ENSG00000279847	8	8q22.1	chromosome 8 putative open reading frame 87	ncRNA	C8orf87	chromosome 8 putative open reading frame 87	O	uncharacterized protein C8orf87	20201124	-
9606	389677	RBM12B	-	MGC:33837	HGNC:HGNC:32310|Ensembl:ENSG00000183808	8	8q22.1	RNA binding motif protein 12B	protein-coding	RBM12B	RNA binding motif protein 12B	O	RNA-binding protein 12B	20210103	-
9606	389690	MROH5	-	-	HGNC:HGNC:42976|Ensembl:ENSG00000226807	8	8q24.3	maestro heat like repeat family member 5 (gene/pseudogene)	protein-coding	MROH5	maestro heat like repeat family member 5 (gene/pseudogene)	O	maestro heat-like repeat family member 5	20201124	-
9606	389692	MAFA	-	INSDM|RIPE3b1|hMafA	MIM:610303|HGNC:HGNC:23145|Ensembl:ENSG00000182759	8	8q24.3	MAF bZIP transcription factor A	protein-coding	MAFA	MAF bZIP transcription factor A	O	transcription factor MafA|RIPE3b1 factor|pancreatic beta-cell-specific transcriptional activator|transcription factor RIPE3b1|v-maf avian musculoaponeurotic fibrosarcoma oncogene homolog A	20210103	-
9606	389705	LOC389705	-	-	-	9	9p22.3	histone PARylation factor 1 pseudogene	pseudo	-	-	-	-	20201124	-
9606	389715	FAM205BP	-	C9orf144|C9orf144A|FAM205B	HGNC:HGNC:24504	9	9p13.3	transmembrane protein C9orf144B pseudogene	pseudo	FAM205BP	family with sequence similarity 205 member B, pseudogene	O	-	20201124	-
9606	389727	FKBP4P2	-	-	HGNC:HGNC:50371|Ensembl:ENSG00000269692	9	9p12	FKBP prolyl isomerase 4 pseudogene 2	pseudo	FKBP4P2	FKBP prolyl isomerase 4 pseudogene 2	O	FK506 binding protein 4 pseudogene 2|FK506 binding protein 4, 59kDa pseudogene 2	20201124	-
9606	389730	SPATA31A6	-	FAM75A6	HGNC:HGNC:32006|Ensembl:ENSG00000185775	9	9p11.2	SPATA31 subfamily A member 6	protein-coding	SPATA31A6	SPATA31 subfamily A member 6	O	spermatogenesis-associated protein 31A6|family with sequence similarity 75, member A6	20201124	-
9606	389740	ADGRF5P1	-	GPR116P1	HGNC:HGNC:32922|Ensembl:ENSG00000227582	9	9q13	adhesion G protein-coupled receptor F5 pseudogene 1	pseudo	ADGRF5P1	adhesion G protein-coupled receptor F5 pseudogene 1	O	G protein-coupled receptor 116 pseudogene 1	20201124	-
9606	389741	GLIDR	-	LINC01172|TCONS_00015562	HGNC:HGNC:48823|Ensembl:ENSG00000278175	9	9p12	glioblastoma down-regulated RNA	ncRNA	GLIDR	glioblastoma down-regulated RNA	O	long intergenic non-protein coding RNA 1172	20201124	-
9606	389747	MEP1AP3	-	-	HGNC:HGNC:39137	9	9q21.11	meprin A subunit alpha pseudogene 3	pseudo	MEP1AP3	meprin A subunit alpha pseudogene 3	O	meprin A, alpha (PABA peptide hydrolase) pseudogene|meprin A, alpha pseudogene 3	20201124	-
9606	389756	AQP7P2	-	-	HGNC:HGNC:32049|Ensembl:ENSG00000181997	9	9q13	aquaporin 7 pseudogene 2	pseudo	AQP7P2	aquaporin 7 pseudogene 2	O	-	20201209	-
9606	389761	SPATA31D4	-	FAM75D3|FAM75D4|SPATA31D3	HGNC:HGNC:38601|Ensembl:ENSG00000189357	9	9q21.32	SPATA31 subfamily D member 4	protein-coding	SPATA31D4	SPATA31 subfamily D member 4	O	spermatogenesis-associated protein 31D4|FAM75-like protein FLJ43859|Protein FAM75D3|Spermatogenesis-associated protein 31D3|family with sequence similarity 75, member D4|putative protein FAM75D4|putative spermatogenesis-associated protein 31D4	20201124	-
9606	389762	SPATA31D3	-	FAM75D3	HGNC:HGNC:38603|Ensembl:ENSG00000186788	9	9q21.32	SPATA31 subfamily D member 3	protein-coding	SPATA31D3	SPATA31 subfamily D member 3	O	spermatogenesis-associated protein 31D3|FAM75-like protein FLJ44082|Putative FAM75-like protein FLJ44082|family with sequence similarity 75, member D3|putative protein FAM75D3|putative spermatogenesis-associated protein 31D3	20201124	-
9606	389763	SPATA31D1	-	FAM75D1	HGNC:HGNC:37283|Ensembl:ENSG00000214929	9	9q21.32	SPATA31 subfamily D member 1	protein-coding	SPATA31D1	SPATA31 subfamily D member 1	O	spermatogenesis-associated protein 31D1|FAM75-like protein FLJ46321|family with sequence similarity 75, member D1|protein FAM75D1	20201124	-
9606	389765	LOC389765	-	-	-	9	9q21.33	kinesin family member 27 pseudogene	pseudo	-	-	-	-	20201124	-
9606	389766	C9orf153	-	bA507D14.1	HGNC:HGNC:31456|Ensembl:ENSG00000187753	9	9q21.33	chromosome 9 open reading frame 153	protein-coding	C9orf153	chromosome 9 open reading frame 153	O	uncharacterized protein C9orf153	20201124	-
9606	389768	LOC389768	-	-	-	9	9q22.1	potassium channel tetramerization domain containing 1 pseudogene	pseudo	-	-	-	potassium channel tetramerisation domain containing 1 pseudogene	20201124	-
9606	389787	TPT1P9	-	-	HGNC:HGNC:49299	9	9q33.1	tumor protein, translationally-controlled 1 pseudogene 9	pseudo	TPT1P9	tumor protein, translationally-controlled 1 pseudogene 9	O	-	20201124	-
9606	389791	PTGES2-AS1	-	-	HGNC:HGNC:48711|Ensembl:ENSG00000232850	9	9q34.11	PTGES2 antisense RNA 1 (head to head)	ncRNA	PTGES2-AS1	PTGES2 antisense RNA 1 (head to head)	O	-	20201124	-
9606	389792	IER5L	-	bA247A12.2	HGNC:HGNC:23679|Ensembl:ENSG00000188483	9	9q34.11	immediate early response 5 like	protein-coding	IER5L	immediate early response 5 like	O	immediate early response gene 5-like protein	20201124	-
9606	389799	CFAP77	-	C9orf171	HGNC:HGNC:33776|Ensembl:ENSG00000188523	9	9q34.13	cilia and flagella associated protein 77	protein-coding	CFAP77	cilia and flagella associated protein 77	O	cilia- and flagella-associated protein 77	20201124	-
9606	389812	LCN15	-	PRO6093|UNQ2541	HGNC:HGNC:33777|Ensembl:ENSG00000177984	9	9q34.3	lipocalin 15	protein-coding	LCN15	lipocalin 15	O	lipocalin-15|MSFL2541	20201124	-
9606	389813	AJM1	-	C9orf172|ajm-1	HGNC:HGNC:37284|Ensembl:ENSG00000232434	9	9q34.3	apical junction component 1 homolog	protein-coding	AJM1	apical junction component 1 homolog	O	apical junction component 1 homolog|uncharacterized protein C9orf172	20201124	-
9606	389816	LRRC26	-	CAPC|bA350O14.10	MIM:613505|HGNC:HGNC:31409|Ensembl:ENSG00000184709	9	9q34.3	leucine rich repeat containing 26	protein-coding	LRRC26	leucine rich repeat containing 26	O	leucine-rich repeat-containing protein 26|BK channel auxiliary gamma subunit LRRC26|BK channel auxilliary gamma subunit LRRC26|cytokeratin associated protein|cytokeratin-associated protein in cancer	20201124	-
9606	389827	MYMK	-	MYOMAKER|TMEM226|TMEM8C	MIM:615345|HGNC:HGNC:33778|Ensembl:ENSG00000187616	9	9q34.2	myomaker, myoblast fusion factor	protein-coding	MYMK	myomaker, myoblast fusion factor	O	protein myomaker|myoblast fusion maker|transmembrane protein 226|transmembrane protein 8C	20201124	-
9606	389831	LOC389831	-	-	Ensembl:ENSG00000276256	14	-	uncharacterized LOC389831	protein-coding	-	-	-	uncharacterized protein LOC389831	20201124	-
9606	389834	LOC389834	-	-	-	Un	-	ankyrin repeat domain 57 pseudogene	pseudo	-	-	-	sosondowah ankyrin repeat domain family member C pseudogene	20201124	-
9606	389840	MAP3K15	-	ASK3|bA723P2.3	MIM:300820|HGNC:HGNC:31689|Ensembl:ENSG00000180815	X	Xp22.12	mitogen-activated protein kinase kinase kinase 15	protein-coding	MAP3K15	mitogen-activated protein kinase kinase kinase 15	O	mitogen-activated protein kinase kinase kinase 15|MAPK/ERK kinase kinase 15|MEK kinase 15|MEKK 15|apoptosis signal-regulating kinase 3	20201213	-
9606	389842	RANBP1P1	-	-	HGNC:HGNC:54908	X	Xp21.3	RANBP1 pseudogene 1	pseudo	RANBP1P1	RANBP1 pseudogene 1	O	RAN binding protein 1 pseudogene	20201124	-
9606	389844	FTH1P19	-	FTHL19	HGNC:HGNC:33525	X	Xp21.1	ferritin heavy chain 1 pseudogene 19	pseudo	FTH1P19	ferritin heavy chain 1 pseudogene 19	O	ferritin, heavy polypeptide 1 pseudogene 19|ferritin, heavy polypeptide-like 19	20210114	-
9606	389849	GAPDHP65	-	GAPDHL10|GAPDL10	HGNC:HGNC:4143	X	Xp11.3	glyceraldehyde 3 phosphate dehydrogenase pseudogene 65	pseudo	GAPDHP65	glyceraldehyde 3 phosphate dehydrogenase pseudogene 65	O	glyceraldehyde-3-phosphate dehydrogenase-like 10, pseudogene	20201124	-
9606	389852	SPACA5	-	LYC5|LYZL5|PNPK6288|SLLP-X|SLLP2|UNQ6288	MIM:300593|HGNC:HGNC:31353|Ensembl:ENSG00000171489	X	Xp11.23	sperm acrosome associated 5	protein-coding	SPACA5	sperm acrosome associated 5	O	sperm acrosome-associated protein 5|lysozyme-like protein 5|sperm lysozyme-like protein 2|sperm-specific lysozyme-like protein X|testicular tissue protein Li 113	20201124	-
9606	389856	USP27X	-	MRX105|USP22L|USP27	MIM:300975|HGNC:HGNC:13486|Ensembl:ENSG00000273820	X	Xp11.23	ubiquitin specific peptidase 27 X-linked	protein-coding	USP27X	ubiquitin specific peptidase 27 X-linked	O	ubiquitin carboxyl-terminal hydrolase 27|X-linked ubiquitin carboxyl-terminal hydrolase 27|deubiquitinating enzyme 27|ubiquitin specific protease 27, X chromosome|ubiquitin thioesterase 27|ubiquitin-specific-processing protease 27	20201213	-
9606	389857	CENPVL1	-	CENPVP1|PRR6L1	HGNC:HGNC:31851|Ensembl:ENSG00000223591	X	Xp11.22	centromere protein V like 1	protein-coding	CENPVL1	centromere protein V like 1	O	centromere protein V-like protein 1|proline rich 6-like 1	20201124	-
9606	389860	PAGE2B	-	CT16.5|GAGEE3|PAGE-2B	HGNC:HGNC:31805|Ensembl:ENSG00000238269	X	Xp11.21	PAGE family member 2B	protein-coding	PAGE2B	PAGE family member 2B	O	putative G antigen family E member 3|G antigen, family E, 3|P antigen family, member 2B|prostate-associated gene 2B protein	20201124	-
9606	389866	SERBP1P1	-	SERBP1P	HGNC:HGNC:32247	X	Xq13.1	SERPINE1 mRNA binding protein 1 pseudogene 1	pseudo	SERBP1P1	SERPINE1 mRNA binding protein 1 pseudogene 1	O	PAI-1 mRNA binding protein pseudogene	20201124	-
9606	389873	SEPHS1P4	-	-	HGNC:HGNC:42169	X	Xq13.2	selenophosphate synthetase 1 pseudogene 4	pseudo	SEPHS1P4	selenophosphate synthetase 1 pseudogene 4	O	-	20201124	-
9606	389874	ZCCHC13	-	CNBP2|ZNF9L	HGNC:HGNC:31749|Ensembl:ENSG00000187969	X	Xq13.2	zinc finger CCHC-type containing 13	protein-coding	ZCCHC13	zinc finger CCHC-type containing 13	O	zinc finger CCHC domain-containing protein 13|zinc finger, CCHC domain containing 13	20201124	-
9606	389884	PA2G4P1	-	PA2G4P	HGNC:HGNC:8551	X	Xq24	proliferation-associated 2G4 pseudogene 1	pseudo	PA2G4P1	proliferation-associated 2G4 pseudogene 1	O	proliferation-associated 2G4, 38kDa pseudogene	20201124	-
9606	389895	LOC389895	-	-	-	X	Xq27.1	chromosome 16 open reading frame 72-like	protein-coding	-	-	-	uncharacterized protein LOC389895	20210106	-
9606	389898	UBE2NL	-	Li174	HGNC:HGNC:31710|Ensembl:ENSG00000276380	X	Xq27.3	ubiquitin conjugating enzyme E2 N like (gene/pseudogene)	protein-coding	UBE2NL	ubiquitin conjugating enzyme E2 N like (gene/pseudogene)	O	putative ubiquitin-conjugating enzyme E2 N-like|epididymis tissue protein Li 174|ubiquitin conjugating enzyme E2N-like	20201124	-
9606	389901	XRCC6P2	-	-	HGNC:HGNC:45184|Ensembl:ENSG00000234825	X	Xq28	X-ray repair cross complementing 6 pseudogene 2	pseudo	XRCC6P2	X-ray repair cross complementing 6 pseudogene 2	O	X-ray repair complementing defective repair in Chinese hamster cells 6 pseudogene 2	20201124	-
9606	389903	CSAG3	-	CSAG3A|CT24.2	HGNC:HGNC:26237|Ensembl:ENSG00000268916	X	Xq28	CSAG family member 3	protein-coding	CSAG3	CSAG family member 3	O	chondrosarcoma-associated gene 2/3 protein|CSAG family, member 3A|cancer/testis antigen 24.2|taxol resistance associated gene 3|taxol-resistant-associated gene 3 protein	20201213	-
9606	389906	LOC389906	-	-	Ensembl:ENSG00000285756	X	Xp22.33	zinc finger protein 839 pseudogene	pseudo	-	-	-	zinc finger protein 839-like	20201124	-
9606	389932	AKR1C6P	-	TAKR	HGNC:HGNC:44680	10	10p15.1	aldo-keto reductase family 1 member C6, pseudogene	pseudo	AKR1C6P	aldo-keto reductase family 1 member C6, pseudogene	O	aldo-keto reductase, truncated|truncated AKR|truncated aldo-keto reductase	20201124	-
9606	389935	PRPF38AP1	-	-	HGNC:HGNC:44692	10	10p14	PRP38 domain containing A pseudogene 1	pseudo	PRPF38AP1	PRP38 domain containing A pseudogene 1	O	PRP38 pre-mRNA processing factor 38 domain containing A pseudogene	20201124	-
9606	389941	C1QL3	-	C1QTNF13|C1ql|CTRP13|K100	MIM:615227|HGNC:HGNC:19359|Ensembl:ENSG00000165985	10	10p13	complement C1q like 3	protein-coding	C1QL3	complement C1q like 3	O	complement C1q-like protein 3|C1q and tumor necrosis factor-related protein 13|C1q/TNF-related protein 13|complement component 1, q subcomponent-like 3	20201124	-
9606	389948	MKNK2P1	-	-	HGNC:HGNC:44970|Ensembl:ENSG00000233533	10	10p11.21	MAP kinase interacting serine/threonine kinase 2 pseudogene 1	pseudo	MKNK2P1	MAP kinase interacting serine/threonine kinase 2 pseudogene 1	O	-	20201124	-
9606	389970	GAPDHP21	-	-	HGNC:HGNC:37773	10	10q21.1	glyceraldehyde 3 phosphate dehydrogenase pseudogene 21	pseudo	GAPDHP21	glyceraldehyde 3 phosphate dehydrogenase pseudogene 21	O	glyceraldehyde-3-phosphate dehydrogenase pseudogene	20201124	-
9606	389976	ACTBP14	-	-	HGNC:HGNC:45086|Ensembl:ENSG00000229001	10	10q22.1	ACTB pseudogene 14	pseudo	ACTBP14	ACTB pseudogene 14	O	actin, beta pseudogene 14	20201124	-
9606	389990	RPA2P2	-	-	HGNC:HGNC:45117	10	10q23.1	replication protein A2 pseudogene 2	pseudo	RPA2P2	replication protein A2 pseudogene 2	O	replication protein A2, 32kDa pseudogene	20201124	-
9606	389992	RPL7P34	-	RPL7_14_1078	HGNC:HGNC:36181	10	10q23.31	ribosomal protein L7 pseudogene 34	pseudo	RPL7P34	ribosomal protein L7 pseudogene 34	O	-	20201124	-
9606	389997	NIP7P1	-	-	HGNC:HGNC:45180	10	10q23.33	NIP7 pseudogene 1	pseudo	NIP7P1	NIP7 pseudogene 1	O	NIP7, nucleolar pre-rRNA processing protein pseudogene 1|nuclear import 7 homolog pseudogene	20201124	-
9606	390003	GUCY2GP	-	GUCY2G	HGNC:HGNC:31863|Ensembl:ENSG00000243316	10	10q25.2	guanylate cyclase 2G, pseudogene	pseudo	GUCY2GP	guanylate cyclase 2G, pseudogene	O	guanylate cyclase 2G homolog, pseudogene	20201124	-
9606	390006	PPIAP19	-	bA108K1.2	HGNC:HGNC:31663	10	10q25.3	peptidylprolyl isomerase A pseudogene 19	pseudo	PPIAP19	peptidylprolyl isomerase A pseudogene 19	O	peptidylprolyl isomerase A (cyclophilin A) pseudogene 19	20201124	-
9606	390007	TOMM22P5	-	-	HGNC:HGNC:38741	10	10q26.11	TOMM22 pseudogene 5	pseudo	TOMM22P5	TOMM22 pseudogene 5	O	translocase of outer mitochondrial membrane 22 homolog pseudogene 5	20201124	-
9606	390010	NKX1-2	-	C10orf121|NKX-1.1|bB238F13.2	HGNC:HGNC:31652|Ensembl:ENSG00000229544	10	10q26.13	NK1 homeobox 2	protein-coding	NKX1-2	NK1 homeobox 2	O	NK1 transcription factor-related protein 2|NK1 transcription factor related, locus 2|homeobox protein SAX-1	20201124	-
9606	390012	OR6L1P	-	-	HGNC:HGNC:15124|Ensembl:ENSG00000233685	10	10q26.3	olfactory receptor family 6 subfamily L member 1 pseudogene	pseudo	OR6L1P	olfactory receptor family 6 subfamily L member 1 pseudogene	O	-	20201124	-
9606	390028	OR4F2P	-	HS191N21|OR4F2|S191N21|hs6M1-11	HGNC:HGNC:8299|Ensembl:ENSG00000224777	11	11p15.5	olfactory receptor family 4 subfamily F member 2 pseudogene	pseudo	OR4F2P	olfactory receptor family 4 subfamily F member 2 pseudogene	O	-	20201124	-
9606	390029	LOC390029	-	-	-	11	11p15.5	actin beta pseudogene	pseudo	-	-	-	-	20201124	-
9606	390030	OR55B1P	-	OR55B2P|OR55C1P	HGNC:HGNC:15241	11	11p15.4	olfactory receptor family 55 subfamily B member 1 pseudogene	pseudo	OR55B1P	olfactory receptor family 55 subfamily B member 1 pseudogene	O	olfactory receptor, family 55, subfamily B, member 2 pseudogene|olfactory receptor, family 55, subfamily C, member 1 pseudogene	20201124	-
9606	390031	SSU72P2	-	-	HGNC:HGNC:43621|Ensembl:ENSG00000284306	11	11p15.4	SSU72 pseudogene 2	pseudo	SSU72P2	SSU72 pseudogene 2	O	SSU72 RNA polymerase II CTD phosphatase homolog pseudogene 2	20201124	-
9606	390033	SSU72P7	-	-	HGNC:HGNC:43626|Ensembl:ENSG00000284438	11	11p15.4	SSU72 pseudogene 7	pseudo	SSU72P7	SSU72 pseudogene 7	O	SSU72 RNA polymerase II CTD phosphatase homolog pseudogene 7	20201124	-
9606	390034	OR51R1P	-	-	HGNC:HGNC:15203|Ensembl:ENSG00000237272	11	11p15.4	olfactory receptor family 51 subfamily R member 1 pseudogene	pseudo	OR51R1P	olfactory receptor family 51 subfamily R member 1 pseudogene	O	-	20201124	-
9606	390035	OR52K3P	-	-	HGNC:HGNC:15224	11	11p15.4	olfactory receptor family 52 subfamily K member 3 pseudogene	pseudo	OR52K3P	olfactory receptor family 52 subfamily K member 3 pseudogene	O	-	20201124	-
9606	390036	OR52K1	-	OR11-8	HGNC:HGNC:15222|Ensembl:ENSG00000196778	11	11p15.4	olfactory receptor family 52 subfamily K member 1	protein-coding	OR52K1	olfactory receptor family 52 subfamily K member 1	O	olfactory receptor 52K1|olfactory receptor OR11-8	20201124	-
9606	390037	OR52I1	-	OR11-13	HGNC:HGNC:15220|Ensembl:ENSG00000232268	11	11p15.4	olfactory receptor family 52 subfamily I member 1	protein-coding	OR52I1	olfactory receptor family 52 subfamily I member 1	O	olfactory receptor 52I1|olfactory receptor OR11-13	20201124	-
9606	390038	OR51D1	-	OR11-14|OR51D1Q	HGNC:HGNC:15193|Ensembl:ENSG00000197428	11	11p15.4	olfactory receptor family 51 subfamily D member 1	protein-coding	OR51D1	olfactory receptor family 51 subfamily D member 1	O	olfactory receptor 51D1|olfactory receptor OR11-14	20201124	-
9606	390039	OR51A9P	-	-	HGNC:HGNC:15190|Ensembl:ENSG00000180723	11	11p15.4	olfactory receptor family 51 subfamily A member 9 pseudogene	pseudo	OR51A9P	olfactory receptor family 51 subfamily A member 9 pseudogene	O	-	20201124	-
9606	390040	OR51F5P	-	-	HGNC:HGNC:31283	11	11p15.4	olfactory receptor family 51 subfamily F member 5 pseudogene	pseudo	OR51F5P	olfactory receptor family 51 subfamily F member 5 pseudogene	O	-	20201124	-
9606	390041	OR51C4P	-	-	HGNC:HGNC:31280|Ensembl:ENSG00000272664	11	11p15.4	olfactory receptor family 51 subfamily C member 4 pseudogene	pseudo	OR51C4P	olfactory receptor family 51 subfamily C member 4 pseudogene	O	-	20201124	-
9606	390043	OR51F3P	-	-	HGNC:HGNC:31281|Ensembl:ENSG00000272559	11	11p15.4	olfactory receptor family 51 subfamily F member 3 pseudogene	pseudo	OR51F3P	olfactory receptor family 51 subfamily F member 3 pseudogene	O	-	20201124	-
9606	390044	OR51F4P	-	-	HGNC:HGNC:31282|Ensembl:ENSG00000273051	11	11p15.4	olfactory receptor family 51 subfamily F member 4 pseudogene	pseudo	OR51F4P	olfactory receptor family 51 subfamily F member 4 pseudogene	O	-	20201124	-
9606	390046	OR51A6P	-	-	HGNC:HGNC:15187|Ensembl:ENSG00000197023	11	11p15.4	olfactory receptor family 51 subfamily A member 6 pseudogene	pseudo	OR51A6P	olfactory receptor family 51 subfamily A member 6 pseudogene	O	-	20201124	-
9606	390053	OR52A4P	-	OR52A4	HGNC:HGNC:19579	11	11p15.4	olfactory receptor family 52 subfamily A member 4 pseudogene	pseudo	OR52A4P	olfactory receptor family 52 subfamily A member 4 pseudogene	O	putative olfactory receptor 52A4	20201124	-
9606	390054	OR52A5	-	OR11-33	HGNC:HGNC:19580|Ensembl:ENSG00000171944	11	11p15.4	olfactory receptor family 52 subfamily A member 5	protein-coding	OR52A5	olfactory receptor family 52 subfamily A member 5	O	olfactory receptor 52A5|odorant receptor HOR3'beta5|olfactory receptor OR11-33	20201124	-
9606	390058	OR51B6	-	HOR5'Beta6	HGNC:HGNC:19600|Ensembl:ENSG00000176239	11	11p15.4	olfactory receptor family 51 subfamily B member 6	protein-coding	OR51B6	olfactory receptor family 51 subfamily B member 6	O	olfactory receptor 51B6|odorant receptor HOR5'beta6|olfactory receptor 51B5	20201124	-
9606	390059	OR51M1	-	HOR5'Beta7|OR11-40	HGNC:HGNC:14847|Ensembl:ENSG00000184698	11	11p15.4	olfactory receptor family 51 subfamily M member 1	protein-coding	OR51M1	olfactory receptor family 51 subfamily M member 1	O	olfactory receptor 51M1|odorant receptor HOR5'beta7|olfactory receptor OR11-40	20201124	-
9606	390061	OR51Q1	-	-	HGNC:HGNC:14851|Ensembl:ENSG00000167360	11	11p15.4	olfactory receptor family 51 subfamily Q member 1	protein-coding	OR51Q1	olfactory receptor family 51 subfamily Q member 1	O	olfactory receptor 51Q1	20201124	-
9606	390063	OR51I1	-	-	HGNC:HGNC:15200|Ensembl:ENSG00000167359	11	11p15.4	olfactory receptor family 51 subfamily I member 1	protein-coding	OR51I1	olfactory receptor family 51 subfamily I member 1	O	olfactory receptor 51I1|HOR5'Beta11|odorant receptor HOR5'beta11|olfactory receptor OR11-39	20201124	-
9606	390064	OR51I2	-	OR11-38	HGNC:HGNC:15201|Ensembl:ENSG00000187918	11	11p15.4	olfactory receptor family 51 subfamily I member 2	protein-coding	OR51I2	olfactory receptor family 51 subfamily I member 2	O	olfactory receptor 51I2|HOR5'Beta12|odorant receptor HOR5'beta12|olfactory receptor OR11-38	20201124	-
9606	390066	OR52D1	-	OR11-43	HGNC:HGNC:15212|Ensembl:ENSG00000181609	11	11p15.4	olfactory receptor family 52 subfamily D member 1	protein-coding	OR52D1	olfactory receptor family 52 subfamily D member 1	O	olfactory receptor 52D1|HOR 5'Beta14|odorant receptor HOR5'beta14|olfactory receptor OR11-43	20201124	-
9606	390067	OR52H1	-	OR11-41|OR11-45	HGNC:HGNC:15218|Ensembl:ENSG00000181616	11	11p15.4	olfactory receptor family 52 subfamily H member 1	protein-coding	OR52H1	olfactory receptor family 52 subfamily H member 1	O	olfactory receptor 52H1|olfactory receptor OR11-41 pseudogene|olfactory receptor OR11-45	20201124	-
9606	390072	OR52N4	-	OR11-64	HGNC:HGNC:15230|Ensembl:ENSG00000181074	11	11p15.4	olfactory receptor family 52 subfamily N member 4	protein-coding	OR52N4	olfactory receptor family 52 subfamily N member 4	O	olfactory receptor 52N4|olfactory receptor OR11-64	20201124	-
9606	390073	OR56B2P	-	OR11-63|OR56B2	HGNC:HGNC:15246	11	11p15.4	olfactory receptor family 56 subfamily B member 2 pseudogene	pseudo	OR56B2P	olfactory receptor family 56 subfamily B member 2 pseudogene	O	Olfactory receptor 56B2|olfactory receptor OR11-63|olfactory receptor, family 56, subfamily B, member 2|seven transmembrane helix receptor	20201124	-
9606	390075	OR52N5	-	OR11-62|OR52N5Q	HGNC:HGNC:15231|Ensembl:ENSG00000181009	11	11p15.4	olfactory receptor family 52 subfamily N member 5	protein-coding	OR52N5	olfactory receptor family 52 subfamily N member 5	O	olfactory receptor 52N5|olfactory receptor OR11-62	20201124	-
9606	390077	OR52N2	-	OR11-57	HGNC:HGNC:15228|Ensembl:ENSG00000180988	11	11p15.4	olfactory receptor family 52 subfamily N member 2	protein-coding	OR52N2	olfactory receptor family 52 subfamily N member 2	O	olfactory receptor 52N2|olfactory receptor OR11-57	20201211	-
9606	390078	OR52E6	-	OR11-58	HGNC:HGNC:15215|Ensembl:ENSG00000205409	11	11p15.4	olfactory receptor family 52 subfamily E member 6	protein-coding	OR52E6	olfactory receptor family 52 subfamily E member 6	O	olfactory receptor 52E6|olfactory receptor OR11-58	20201124	-
9606	390079	OR52E8	-	OR11-54	HGNC:HGNC:15217|Ensembl:ENSG00000183269	11	11p15.4	olfactory receptor family 52 subfamily E member 8	protein-coding	OR52E8	olfactory receptor family 52 subfamily E member 8	O	olfactory receptor 52E8|olfactory receptor OR11-54|olfactory receptor, family 52, subfamily E, member 8 pseudogene	20201124	-
9606	390081	OR52E4	-	OR11-55	HGNC:HGNC:15213|Ensembl:ENSG00000180974	11	11p15.4	olfactory receptor family 52 subfamily E member 4	protein-coding	OR52E4	olfactory receptor family 52 subfamily E member 4	O	olfactory receptor 52E4|olfactory receptor OR11-55	20201124	-
9606	390082	OR52E5	-	OR11-56	HGNC:HGNC:15214|Ensembl:ENSG00000277932	11	11p15.4	olfactory receptor family 52 subfamily E member 5	protein-coding	OR52E5	olfactory receptor family 52 subfamily E member 5	O	olfactory receptor 52E5|olfactory receptor OR11-56 pseudogene	20201124	-
9606	390083	OR56A3	-	OR56A2P|OR56A3P|OR56A6	HGNC:HGNC:14786|Ensembl:ENSG00000184478	11	11p15.4	olfactory receptor family 56 subfamily A member 3	protein-coding	OR56A3	olfactory receptor family 56 subfamily A member 3	O	olfactory receptor 56A3|olfactory receptor 56A6|olfactory receptor OR11-51|olfactory receptor, family 56, subfamily A, member 2 pseudogene|olfactory receptor, family 56, subfamily A, member 3 pseudogene|olfactory receptor, family 56, subfamily A, member 6	20201124	-
9606	390084	OR56A5	-	OR56A5P	HGNC:HGNC:14792|Ensembl:ENSG00000188691	11	11p15.4	olfactory receptor family 56 subfamily A member 5	protein-coding	OR56A5	olfactory receptor family 56 subfamily A member 5	O	olfactory receptor 56A5|olfactory receptor, family 56, subfamily A, member 5 pseudogene	20201124	-
9606	390091	OR10AB1P	-	-	HGNC:HGNC:14804	11	11p15.4	olfactory receptor family 10 subfamily AB member 1 pseudogene	pseudo	OR10AB1P	olfactory receptor family 10 subfamily AB member 1 pseudogene	O	olfactory receptor OR11-91 pseudogene	20201124	-
9606	390093	OR10A6	-	OR11-96	HGNC:HGNC:15132|Ensembl:ENSG00000279000	11	11p15.4	olfactory receptor family 10 subfamily A member 6 (gene/pseudogene)	protein-coding	OR10A6	olfactory receptor family 10 subfamily A member 6 (gene/pseudogene)	O	olfactory receptor 10A6|olfactory receptor OR11-96|olfactory receptor, family 10, subfamily A, member 6	20210107	-
9606	390098	MRGPRX6P	-	-	HGNC:HGNC:54330|Ensembl:ENSG00000254541	11	11p15.1	MAS related GPR family member X6, pseudogene	pseudo	MRGPRX6P	MAS related GPR family member X6, pseudogene	O	MAS related GPR family member X1 pseudogene|MAS-related GPR, member X1 pseudogene	20201124	-
9606	390099	MRGPRX5P	-	-	HGNC:HGNC:54329|Ensembl:ENSG00000255536	11	11p15.1	MAS related GPR family member X5, pseudogene	pseudo	MRGPRX5P	MAS related GPR family member X5, pseudogene	O	MAS related GPR family member X3 pseudogene|MAS-related GPR, member X3 pseudogene	20201124	-
9606	390101	MRGPRX10P	-	-	HGNC:HGNC:54334|Ensembl:ENSG00000254720	11	11p15.1	MAS related GPR family member X10, pseudogene	pseudo	MRGPRX10P	MAS related GPR family member X10, pseudogene	O	MAS related GPR family member X1 pseudogene|MAS-related GPR, member X1 pseudogene	20201124	-
9606	390102	PCNAP4	-	-	HGNC:HGNC:43737|Ensembl:ENSG00000254544	11	11p15.1	proliferating cell nuclear antigen pseudogene 4	pseudo	PCNAP4	proliferating cell nuclear antigen pseudogene 4	O	-	20201124	-
9606	390107	RPS24P15	-	RPS24_5_1135	HGNC:HGNC:35665	11	11p13	ribosomal protein S24 pseudogene 15	pseudo	RPS24P15	ribosomal protein S24 pseudogene 15	O	-	20201124	-
9606	390110	ACCSL	-	-	HGNC:HGNC:34391|Ensembl:ENSG00000205126	11	11p11.2	1-aminocyclopropane-1-carboxylate synthase homolog (inactive) like	protein-coding	ACCSL	1-aminocyclopropane-1-carboxylate synthase homolog (inactive) like	O	probable inactive 1-aminocyclopropane-1-carboxylate synthase-like protein 2|1-aminocyclopropane-1-carboxylate synthase (inactive)-like|1-aminocyclopropane-1-carboxylate synthase homolog(non-functional)-like|1-aminocyclopropane-1-carboxylate synthase-like protein 2|ACC synthase-like protein 2	20201124	-
9606	390113	OR4X1	-	OR11-104	HGNC:HGNC:14854|Ensembl:ENSG00000176567	11	11p11.2	olfactory receptor family 4 subfamily X member 1	protein-coding	OR4X1	olfactory receptor family 4 subfamily X member 1	O	olfactory receptor 4X1|olfactory receptor OR11-104	20201124	-
9606	390116	OR4A40P	-	-	HGNC:HGNC:31259|Ensembl:ENSG00000254832	11	11p11.2	olfactory receptor family 4 subfamily A member 40 pseudogene	pseudo	OR4A40P	olfactory receptor family 4 subfamily A member 40 pseudogene	O	-	20201124	-
9606	390117	OR4A43P	-	-	HGNC:HGNC:31262|Ensembl:ENSG00000255534	11	11p11.2	olfactory receptor family 4 subfamily A member 43 pseudogene	pseudo	OR4A43P	olfactory receptor family 4 subfamily A member 43 pseudogene	O	-	20201124	-
9606	390131	OR4A6P	-	-	HGNC:HGNC:15163|Ensembl:ENSG00000255078	11	11q11	olfactory receptor family 4 subfamily A member 6 pseudogene	pseudo	OR4A6P	olfactory receptor family 4 subfamily A member 6 pseudogene	O	-	20201124	-
9606	390133	OR4A2P	-	-	HGNC:HGNC:15159|Ensembl:ENSG00000227547	11	11q11	olfactory receptor family 4 subfamily A member 2 pseudogene	pseudo	OR4A2P	olfactory receptor family 4 subfamily A member 2 pseudogene	O	-	20201124	-
9606	390134	OR4A4P	-	OR4A4	HGNC:HGNC:15161|Ensembl:ENSG00000254769	11	11q11	olfactory receptor family 4 subfamily A member 4 pseudogene	pseudo	OR4A4P	olfactory receptor family 4 subfamily A member 4 pseudogene	O	-	20201124	-
9606	390136	OR4A11P	-	-	HGNC:HGNC:15148|Ensembl:ENSG00000254663	11	11q11	olfactory receptor family 4 subfamily A member 11 pseudogene	pseudo	OR4A11P	olfactory receptor family 4 subfamily A member 11 pseudogene	O	-	20201124	-
9606	390137	OR4A9P	-	-	HGNC:HGNC:15166|Ensembl:ENSG00000254891	11	11q11	olfactory receptor family 4 subfamily A member 9 pseudogene	pseudo	OR4A9P	olfactory receptor family 4 subfamily A member 9 pseudogene	O	-	20201124	-
9606	390138	OR4A10P	-	OR4A25P	HGNC:HGNC:15147	11	11q11	olfactory receptor family 4 subfamily A member 10 pseudogene	pseudo	OR4A10P	olfactory receptor family 4 subfamily A member 10 pseudogene	O	olfactory receptor, family 4, subfamily A, member 25 pseudogene	20201124	-
9606	390139	OR4A17P	-	OR4A22P	HGNC:HGNC:15154|Ensembl:ENSG00000255196	11	11q11	olfactory receptor family 4 subfamily A member 17 pseudogene	pseudo	OR4A17P	olfactory receptor family 4 subfamily A member 17 pseudogene	O	olfactory receptor, family 4, subfamily A, member 22 pseudogene	20201124	-
9606	390142	OR5D13	-	-	HGNC:HGNC:15280|Ensembl:ENSG00000279761	11	11q11	olfactory receptor family 5 subfamily D member 13	protein-coding	OR5D13	olfactory receptor family 5 subfamily D member 13	O	olfactory receptor 5D13|olfactory receptor OR11-142|olfactory receptor OR11-148	20201124	-
9606	390144	OR5D16	-	OR11-154	HGNC:HGNC:15283|Ensembl:ENSG00000205029	11	11q12.1	olfactory receptor family 5 subfamily D member 16	protein-coding	OR5D16	olfactory receptor family 5 subfamily D member 16	O	olfactory receptor 5D16|olfactory receptor OR11-154	20201124	-
9606	390148	OR5W2	-	OR5W2P|OR5W3P	HGNC:HGNC:15299|Ensembl:ENSG00000187612	11	11q12.1	olfactory receptor family 5 subfamily W member 2	protein-coding	OR5W2	olfactory receptor family 5 subfamily W member 2	O	olfactory receptor 5W2|olfactory receptor 5W3|olfactory receptor OR11-155|olfactory receptor, family 5, subfamily W, member 3 pseudogene	20201124	-
9606	390151	OR8H2	-	OR11-171	HGNC:HGNC:15308|Ensembl:ENSG00000181767	11	11q12.1	olfactory receptor family 8 subfamily H member 2	protein-coding	OR8H2	olfactory receptor family 8 subfamily H member 2	O	olfactory receptor 8H2|olfactory receptor OR11-171	20201124	-
9606	390152	OR8H3	-	OR11-172	HGNC:HGNC:15309|Ensembl:ENSG00000181761	11	11q12.1	olfactory receptor family 8 subfamily H member 3	protein-coding	OR8H3	olfactory receptor family 8 subfamily H member 3	O	olfactory receptor 8H3|olfactory receptor OR11-172	20201124	-
9606	390154	OR5T3	-	OR11-178|OR5T3Q	HGNC:HGNC:15297|Ensembl:ENSG00000172489	11	11q12.1	olfactory receptor family 5 subfamily T member 3	protein-coding	OR5T3	olfactory receptor family 5 subfamily T member 3	O	olfactory receptor 5T3|olfactory receptor OR11-178	20201208	-
9606	390155	OR5T1	-	OR11-179|OR5T1P	HGNC:HGNC:14821|Ensembl:ENSG00000181698	11	11q12.1	olfactory receptor family 5 subfamily T member 1	protein-coding	OR5T1	olfactory receptor family 5 subfamily T member 1	O	olfactory receptor 5T1|olfactory receptor OR11-179|olfactory receptor, family 5, subfamily T, member 1 pseudogene	20201124	-
9606	390157	OR8K1	-	OR11-182|OR8N1P	HGNC:HGNC:14831|Ensembl:ENSG00000150261	11	11q12.1	olfactory receptor family 8 subfamily K member 1	protein-coding	OR8K1	olfactory receptor family 8 subfamily K member 1	O	olfactory receptor 8K1|olfactory receptor OR11-182|olfactory receptor, family 8, subfamily N, member 1 pseudogene	20201124	-
9606	390158	RPL5P29	-	RPL5_15_1144	HGNC:HGNC:36335|Ensembl:ENSG00000242208	11	11q12.1	ribosomal protein L5 pseudogene 29	pseudo	RPL5P29	ribosomal protein L5 pseudogene 29	O	-	20201124	-
9606	390162	OR5M9	-	OR11-190	HGNC:HGNC:15294|Ensembl:ENSG00000150269	11	11q12.1	olfactory receptor family 5 subfamily M member 9	protein-coding	OR5M9	olfactory receptor family 5 subfamily M member 9	O	olfactory receptor 5M9|olfactory receptor OR11-190	20201124	-
9606	390166	OR5M5P	-	-	HGNC:HGNC:14810|Ensembl:ENSG00000185701	11	11q12.1	olfactory receptor family 5 subfamily M member 5 pseudogene	pseudo	OR5M5P	olfactory receptor family 5 subfamily M member 5 pseudogene	O	olfactory receptor OR11-187 pseudogene|olfactory receptor OR11-192 pseudogene|olfactory receptor OR11-198 pseudogene	20201124	-
9606	390167	OR5M10	-	OR11-207	HGNC:HGNC:15290|Ensembl:ENSG00000254834	11	11q12.1	olfactory receptor family 5 subfamily M member 10	protein-coding	OR5M10	olfactory receptor family 5 subfamily M member 10	O	olfactory receptor 5M10|olfactory receptor OR11-207	20201124	-
9606	390168	OR5M1	-	OR11-208|OST050	HGNC:HGNC:8352|Ensembl:ENSG00000255012	11	11q12.1	olfactory receptor family 5 subfamily M member 1	protein-coding	OR5M1	olfactory receptor family 5 subfamily M member 1	O	olfactory receptor 5M1|olfactory receptor OR11-208|seven transmembrane helix receptor	20201124	-
9606	390174	OR9G1	-	OR9G5	HGNC:HGNC:15319|Ensembl:ENSG00000174914	11	11q12.1	olfactory receptor family 9 subfamily G member 1	protein-coding	OR9G1	olfactory receptor family 9 subfamily G member 1	O	olfactory receptor 9G1|olfactory receptor 9G5|olfactory receptor OR11-114|olfactory receptor OR11-210|olfactory receptor, family 9, subfamily G, member 5	20201124	-
9606	390181	OR5AK2	-	-	HGNC:HGNC:15251|Ensembl:ENSG00000181273	11	11q12.1	olfactory receptor family 5 subfamily AK member 2	protein-coding	OR5AK2	olfactory receptor family 5 subfamily AK member 2	O	olfactory receptor 5AK2	20201124	-
9606	390183	RPS4XP13	-	RPS4P13|RPS4X_3_1145	HGNC:HGNC:36522|Ensembl:ENSG00000240371	11	11q12.1	ribosomal protein S4X pseudogene 13	pseudo	RPS4XP13	ribosomal protein S4X pseudogene 13	O	ribosomal protein S4, X-linked pseudogene	20201124	-
9606	390186	OR5B10P	-	OR13-34|OR13-64|OR13-67|OR5B10|OR5B11|OR5B11P|OR5B18P|OR5B4P	HGNC:HGNC:8320|Ensembl:ENSG00000255096	11	11q12.1	olfactory receptor family 5 subfamily B member 10 pseudogene	pseudo	OR5B10P	olfactory receptor family 5 subfamily B member 10 pseudogene	O	olfactory receptor, family 5, subfamily B, member 11 pseudogene|olfactory receptor, family 5, subfamily B, member 18 pseudogene|olfactory receptor, family 5, subfamily B, member 4 pseudogene	20201124	-
9606	390190	OR5B2	-	OR11-240|OST073	HGNC:HGNC:8323|Ensembl:ENSG00000172365	11	11q12.1	olfactory receptor family 5 subfamily B member 2	protein-coding	OR5B2	olfactory receptor family 5 subfamily B member 2	O	olfactory receptor 5B2|olfactory receptor OR11-240	20201124	-
9606	390191	OR5B12	-	OR11-241|OR5B12P|OR5B16|OST743	HGNC:HGNC:15432|Ensembl:ENSG00000172362	11	11q12.1	olfactory receptor family 5 subfamily B member 12	protein-coding	OR5B12	olfactory receptor family 5 subfamily B member 12	O	olfactory receptor 5B12|olfactory receptor 5B16|olfactory receptor OR11-241|olfactory receptor, family 5, subfamily B, member 12 pseudogene|olfactory receptor, family 5, subfamily B, member 16	20201124	-
9606	390195	OR5AN1	-	OR11-244	MIM:615702|HGNC:HGNC:15255|Ensembl:ENSG00000176495	11	11q12.1	olfactory receptor family 5 subfamily AN member 1	protein-coding	OR5AN1	olfactory receptor family 5 subfamily AN member 1	O	olfactory receptor 5AN1|muscone receptor|olfactory receptor OR11-244	20201124	-
9606	390197	OR4D10	-	OR11-251|OR4D10P|OST711	HGNC:HGNC:15173|Ensembl:ENSG00000254466	11	11q12.1	olfactory receptor family 4 subfamily D member 10	protein-coding	OR4D10	olfactory receptor family 4 subfamily D member 10	O	olfactory receptor 4D10|olfactory receptor OR11-251|olfactory receptor, family 4, subfamily D, member 10 pseudogene|seven transmembrane helix receptor	20201124	-
9606	390199	OR4D9	-	OR11-253	HGNC:HGNC:15178|Ensembl:ENSG00000172742	11	11q12.1	olfactory receptor family 4 subfamily D member 9	protein-coding	OR4D9	olfactory receptor family 4 subfamily D member 9	O	olfactory receptor 4D9|olfactory receptor OR11-253|olfactory receptor, family 4, subfamily D, member 9 pseudogene	20201208	-
9606	390201	OR10V1	-	OR11-256	HGNC:HGNC:15136|Ensembl:ENSG00000172289	11	11q12.1	olfactory receptor family 10 subfamily V member 1	protein-coding	OR10V1	olfactory receptor family 10 subfamily V member 1	O	olfactory receptor 10V1|olfactory receptor OR11-256	20201124	-
9606	390203	SRD5A3P1	-	-	HGNC:HGNC:49243	11	11q12.1	steroid 5 alpha-reductase 3 pseudogene 1	pseudo	SRD5A3P1	steroid 5 alpha-reductase 3 pseudogene 1	O	-	20201124	-
9606	390205	LRRC10B	-	-	HGNC:HGNC:37215|Ensembl:ENSG00000204950	11	11q12.2	leucine rich repeat containing 10B	protein-coding	LRRC10B	leucine rich repeat containing 10B	O	leucine-rich repeat-containing protein 10B|LRRC10-like protein ENSP00000367315	20201206	-
9606	390206	RPS2P37	-	RPS2_14_1147	HGNC:HGNC:36482|Ensembl:ENSG00000244176	11	11q12.3	ribosomal protein S2 pseudogene 37	pseudo	RPS2P37	ribosomal protein S2 pseudogene 37	O	-	20201124	-
9606	390211	KRT8P26	-	-	HGNC:HGNC:33378	11	11q13.1	keratin 8 pseudogene 26	pseudo	KRT8P26	keratin 8 pseudogene 26	O	-	20201124	-
9606	390212	GPR152	-	PGR5	HGNC:HGNC:23622|Ensembl:ENSG00000175514	11	11q13.2	G protein-coupled receptor 152	protein-coding	GPR152	G protein-coupled receptor 152	O	probable G-protein coupled receptor 152|G protein-coupled receptor PGR5	20201124	-
9606	390213	DOC2GP	-	-	HGNC:HGNC:37962	11	11q13.2	double C2 domain gamma, pseudogene	pseudo	DOC2GP	double C2 domain gamma, pseudogene	O	double C2, gamma pseudogene|double C2-like domains, gamma, pseudogene	20201124	-
9606	390215	OR7E145P	-	-	HGNC:HGNC:19618|Ensembl:ENSG00000235855	11	11q13.2	olfactory receptor family 7 subfamily E member 145 pseudogene	pseudo	OR7E145P	olfactory receptor family 7 subfamily E member 145 pseudogene	O	-	20201124	-
9606	390218	IFITM9P	-	-	HGNC:HGNC:33972|Ensembl:ENSG00000213275	11	11q13.3	interferon induced transmembrane protein 9 pseudogene	pseudo	IFITM9P	interferon induced transmembrane protein 9 pseudogene	O	interferon induced transmembrane protein pseudogene	20201124	-
9606	390221	FOLR1P1	-	FOLR1P|KB-1	HGNC:HGNC:3792	11	11q13.4	folate receptor 1 pseudogene 1	pseudo	FOLR1P1	folate receptor 1 pseudogene 1	O	folate binding protein pseudogene|folate receptor 1 (adult) pseudogene 1	20201124	-
9606	390224	OR2AT2P	-	-	HGNC:HGNC:19619|Ensembl:ENSG00000234611	11	11q13.4	olfactory receptor family 2 subfamily AT member 2 pseudogene	pseudo	OR2AT2P	olfactory receptor family 2 subfamily AT member 2 pseudogene	O	-	20201124	-
9606	390225	OR2AT1P	-	-	HGNC:HGNC:15145|Ensembl:ENSG00000254475	11	11q13.4	olfactory receptor family 2 subfamily AT member 1 pseudogene	pseudo	OR2AT1P	olfactory receptor family 2 subfamily AT member 1 pseudogene	O	-	20201124	-
9606	390226	GUCY2EP	-	GC-E|GCD|GUCY2E	MIM:601138|HGNC:HGNC:4690	11	11q13.5	guanylate cyclase 2E, pseudogene	pseudo	GUCY2EP	guanylate cyclase 2E, pseudogene	O	olfactory guanylate cyclase	20201124	-
9606	390228	RPL7AP54	-	RPL7A_22_1161	HGNC:HGNC:36264|Ensembl:ENSG00000242279	11	11q14.1	ribosomal protein L7a pseudogene 54	pseudo	RPL7AP54	ribosomal protein L7a pseudogene 54	O	-	20201124	-
9606	390231	TRIM77	-	TRIM77P	HGNC:HGNC:34228|Ensembl:ENSG00000214414	11	11q14.3	tripartite motif containing 77	protein-coding	TRIM77	tripartite motif containing 77	O	tripartite motif-containing protein 77|TRIM77-isoform|putative tripartite motif-containing protein 64D|putative tripartite motif-containing protein 77|tripartite motif containing 77, pseudogene	20201124	-
9606	390233	TRIM64FP	-	-	HGNC:HGNC:43976|Ensembl:ENSG00000226185	2	2q11.1	tripartite motif containing 64F, pseudogene	pseudo	TRIM64FP	tripartite motif containing 64F, pseudogene	O	-	20201124	-
9606	390239	NDUFB11P1	-	NDUFB11P	HGNC:HGNC:33980|Ensembl:ENSG00000235547	11	11q14.3	NADH:ubiquinone oxidoreductase subunit B11 pseudogene 1	pseudo	NDUFB11P1	NADH:ubiquinone oxidoreductase subunit B11 pseudogene 1	O	NADH dehydrogenase (ubiquinone) 1 beta subcomplex, 11, 17.3kDa pseudogene|NADH dehydrogenase (ubiquinone) 1 beta subcomplex, 11, pseudogene 1	20201124	-
9606	390243	IZUMO1R	-	FOLR4|FR-delta|Folbp3|JUNO	MIM:615737|HGNC:HGNC:32565|Ensembl:ENSG00000183560	11	11q21	IZUMO1 receptor, JUNO	protein-coding	IZUMO1R	IZUMO1 receptor, JUNO	O	sperm-egg fusion protein Juno|IZUMO1 receptor protein JUNO|IZUMO1 receptor, JUNO, FR-delta|folate receptor 4 (delta) homolog|folate receptor 4, delta (putative)|folate receptor delta|probable folate receptor delta	20201124	-
9606	390245	KDM4E	-	JMJD2E|KDM4DL|KDM5E	MIM:616581|HGNC:HGNC:37098|Ensembl:ENSG00000235268	11	11q21	lysine demethylase 4E	protein-coding	KDM4E	lysine demethylase 4E	O	lysine-specific demethylase 4E|KDM4D-like protein|[histone H3]-trimethyl-L-lysine(9) demethylase 4E|lysine (K)-specific demethylase 4E	20210114	-
9606	390250	LOC390250	-	-	-	11	11q22.3	RNA polymerase II, I and III subunit E pseudogene	pseudo	-	-	-	RNA polymerase II subunit E pseudogene|polymerase (RNA) II subunit E pseudogene	20201124	-
9606	390251	LOC390251	-	-	Ensembl:ENSG00000255870	11	11q23.2	SH3 domain containing GRB2 like 1, endophilin A2 pseudogene	pseudo	-	-	-	SH3 domain containing GRB2 like 1 pseudogene	20201124	-
9606	390255	LOC390255	-	-	-	11	11q23.3	DExD-box helicase 39B pseudogene	pseudo	-	-	-	DEAD (Asp-Glu-Ala-Asp) box polypeptide 39B pseudogene	20201124	-
9606	390259	BSX	-	BSX1	MIM:611074|HGNC:HGNC:20450|Ensembl:ENSG00000188909	11	11q24.1	brain specific homeobox	protein-coding	BSX	brain specific homeobox	O	brain-specific homeobox protein homolog	20201213	-
9606	390260	OR6X1	-	OR11-270	HGNC:HGNC:14737|Ensembl:ENSG00000221931	11	11q24.1	olfactory receptor family 6 subfamily X member 1	protein-coding	OR6X1	olfactory receptor family 6 subfamily X member 1	O	olfactory receptor 6X1|olfactory receptor OR11-270	20201124	-
9606	390261	OR6M1	-	OR11-271	HGNC:HGNC:14711|Ensembl:ENSG00000196099	11	11q24.1	olfactory receptor family 6 subfamily M member 1	protein-coding	OR6M1	olfactory receptor family 6 subfamily M member 1	O	olfactory receptor 6M1|olfactory receptor OR11-271|olfactory receptor, family 6, subfamily M, member 2 pseudogene	20201124	-
9606	390264	OR10G4	-	OR11-278	HGNC:HGNC:14809|Ensembl:ENSG00000254737	11	11q24.2	olfactory receptor family 10 subfamily G member 4	protein-coding	OR10G4	olfactory receptor family 10 subfamily G member 4	O	olfactory receptor 10G4|olfactory receptor OR11-278	20201124	-
9606	390265	OR10G7	-	OR11-283	HGNC:HGNC:14842|Ensembl:ENSG00000182634	11	11q24.2	olfactory receptor family 10 subfamily G member 7	protein-coding	OR10G7	olfactory receptor family 10 subfamily G member 7	O	olfactory receptor 10G7|olfactory receptor OR11-283	20201124	-
9606	390266	OR10D4P	-	OR10D4|OR10D6P	HGNC:HGNC:14770	11	11q24.2	olfactory receptor family 10 subfamily D member 4 pseudogene	pseudo	OR10D4P	olfactory receptor family 10 subfamily D member 4 pseudogene	O	Olfactory receptor 10D4|olfactory receptor, family 10, subfamily D, member 6 pseudogene|seven transmembrane helix receptor	20201124	-
9606	390267	OR10N1P	-	-	HGNC:HGNC:14689	11	11q24.2	olfactory receptor family 10 subfamily N member 1 pseudogene	pseudo	OR10N1P	olfactory receptor family 10 subfamily N member 1 pseudogene	O	-	20201124	-
9606	390269	OR8F1P	-	-	HGNC:HGNC:14691|Ensembl:ENSG00000239426	11	11q24.2	olfactory receptor family 8 subfamily F member 1 pseudogene	pseudo	OR8F1P	olfactory receptor family 8 subfamily F member 1 pseudogene	O	-	20201124	-
9606	390271	OR8B3	-	OR11-311	HGNC:HGNC:8472|Ensembl:ENSG00000284609	11	11q24.2	olfactory receptor family 8 subfamily B member 3	protein-coding	OR8B3	olfactory receptor family 8 subfamily B member 3	O	olfactory receptor 8B3|olfactory receptor OR11-311	20201124	-
9606	390273	OR8A2P	-	-	HGNC:HGNC:15306|Ensembl:ENSG00000255510	11	11q24.2	olfactory receptor family 8 subfamily A member 2 pseudogene	pseudo	OR8A2P	olfactory receptor family 8 subfamily A member 2 pseudogene	O	-	20201124	-
9606	390274	OR8B10P	-	-	HGNC:HGNC:14751|Ensembl:ENSG00000254646	11	11q24.2	olfactory receptor family 8 subfamily B member 10 pseudogene	pseudo	OR8B10P	olfactory receptor family 8 subfamily B member 10 pseudogene	O	-	20201124	-
9606	390275	OR8A1	-	OR11-318|OST025	HGNC:HGNC:8469|Ensembl:ENSG00000196119	11	11q24.2	olfactory receptor family 8 subfamily A member 1	protein-coding	OR8A1	olfactory receptor family 8 subfamily A member 1	O	olfactory receptor 8A1|olfactory receptor OR11-318	20201124	-
9606	390282	LOC390282	-	-	Ensembl:ENSG00000255996	12	12p13.32	eukaryotic translation initiation factor 3 subunit F pseudogene	pseudo	-	-	-	-	20201124	-
9606	390283	RPL31P10	-	RPL31_15_1198	HGNC:HGNC:33180|Ensembl:ENSG00000213942	12	12p13.31	ribosomal protein L31 pseudogene 10	pseudo	RPL31P10	ribosomal protein L31 pseudogene 10	O	-	20201124	-
9606	390284	SRP14P1	-	-	HGNC:HGNC:33181	12	12p13.31	signal recognition particle 14 pseudogene 1	pseudo	SRP14P1	signal recognition particle 14 pseudogene 1	O	signal recognition particle 14kDa (homologous Alu RNA binding protein) pseudogene 1	20201124	-
9606	390288	OR7E84P	-	OR7E54P|OST185	HGNC:HGNC:14690	4	4p16.1	olfactory receptor family 7 subfamily E member 84 pseudogene	pseudo	OR7E84P	olfactory receptor family 7 subfamily E member 84 pseudogene	O	olfactory receptor, family 7, subfamily E, member 54 pseudogene	20201124	-
9606	390294	HNRNPABP1	-	-	HGNC:HGNC:48744	12	12p13.2	heterogeneous nuclear ribonucleoprotein A/B pseudogene 1	pseudo	HNRNPABP1	heterogeneous nuclear ribonucleoprotein A/B pseudogene 1	O	-	20201124	-
9606	390297	PSMC1P8	-	-	HGNC:HGNC:39783|Ensembl:ENSG00000256896	12	12p12.3	proteasome 26S subunit, ATPase 1 pseudogene 8	pseudo	PSMC1P8	proteasome 26S subunit, ATPase 1 pseudogene 8	O	proteasome (prosome, macropain) 26S subunit, ATPase, 1 pseudogene 8	20201124	-
9606	390298	TIMM17BP1	-	-	HGNC:HGNC:49865	12	12p12.3	translocase of inner mitochondrial membrane 17B pseudogene 1	pseudo	TIMM17BP1	translocase of inner mitochondrial membrane 17B pseudogene 1	O	translocase of inner mitochondrial membrane 17 homolog B pseudogene 1	20201124	-
9606	390301	ST13P9	-	-	HGNC:HGNC:38744|Ensembl:ENSG00000256070	12	12p11.1	ST13, Hsp70 interacting protein pseudogene 9	pseudo	ST13P9	ST13, Hsp70 interacting protein pseudogene 9	O	suppression of tumorigenicity 13 (colon carcinoma) (Hsp70 interacting protein) pseudogene 9	20201124	-
9606	390306	LOC390306	-	-	-	12	12q12	ribosomal protein L7a pseudogene	pseudo	-	-	-	-	20201124	-
9606	390308	LOC390308	-	-	-	12	12q12	CDGSH iron sulfur domain 1 pseudogene	pseudo	-	-	-	-	20201124	-
9606	390311	PHBP18	-	-	HGNC:HGNC:51551	12	12q13.11	prohibitin pseudogene 18	pseudo	PHBP18	prohibitin pseudogene 18	O	-	20201124	-
9606	390313	OR5BS1P	-	OR5BS1	HGNC:HGNC:19627	12	12q13.11	olfactory receptor family 5 subfamily BS member 1 pseudogene	pseudo	OR5BS1P	olfactory receptor family 5 subfamily BS member 1 pseudogene	O	-	20201124	-
9606	390314	LOC390314	-	-	-	12	12q13.12	chromosome 20 open reading frame 27 pseudogene	pseudo	-	-	-	-	20201124	-
9606	390318	OR10U1P	-	-	HGNC:HGNC:15332|Ensembl:ENSG00000227423	12	12q13.2	olfactory receptor family 10 subfamily U member 1 pseudogene	pseudo	OR10U1P	olfactory receptor family 10 subfamily U member 1 pseudogene	O	-	20201124	-
9606	390320	OR6C5P	-	-	HGNC:HGNC:31292|Ensembl:ENSG00000230307	12	12q13.2	olfactory receptor family 6 subfamily C member 5 pseudogene	pseudo	OR6C5P	olfactory receptor family 6 subfamily C member 5 pseudogene	O	-	20201124	-
9606	390321	OR6C1	-	OST267	HGNC:HGNC:8355|Ensembl:ENSG00000205330	12	12q13.2	olfactory receptor family 6 subfamily C member 1	protein-coding	OR6C1	olfactory receptor family 6 subfamily C member 1	O	olfactory receptor 6C1	20210113	-
9606	390322	OR6C7P	-	-	HGNC:HGNC:31306|Ensembl:ENSG00000257757	12	12q13.2	olfactory receptor family 6 subfamily C member 7 pseudogene	pseudo	OR6C7P	olfactory receptor family 6 subfamily C member 7 pseudogene	O	-	20201124	-
9606	390323	OR6C75	-	-	HGNC:HGNC:31304|Ensembl:ENSG00000187857	12	12q13.2	olfactory receptor family 6 subfamily C member 75	protein-coding	OR6C75	olfactory receptor family 6 subfamily C member 75	O	olfactory receptor 6C75	20201124	-
9606	390324	OR6C71P	-	-	HGNC:HGNC:31300	12	12q13.2	olfactory receptor family 6 subfamily C member 71 pseudogene	pseudo	OR6C71P	olfactory receptor family 6 subfamily C member 71 pseudogene	O	-	20201124	-
9606	390326	OR6C76	-	-	HGNC:HGNC:31305|Ensembl:ENSG00000185821	12	12q13.2	olfactory receptor family 6 subfamily C member 76	protein-coding	OR6C76	olfactory receptor family 6 subfamily C member 76	O	olfactory receptor 6C76	20201124	-
9606	390327	OR6C70	-	-	HGNC:HGNC:31299|Ensembl:ENSG00000184954	12	12q13.2	olfactory receptor family 6 subfamily C member 70	protein-coding	OR6C70	olfactory receptor family 6 subfamily C member 70	O	olfactory receptor 6C70	20201124	-
9606	390329	OR6U2P	-	OR6U1P	HGNC:HGNC:19631	12	12q13.2	olfactory receptor family 6 subfamily U member 2 pseudogene	pseudo	OR6U2P	olfactory receptor family 6 subfamily U member 2 pseudogene	O	olfactory receptor, family 6, subfamily U, member 1 pseudogene	20201124	-
9606	390332	LOC390332	-	-	Ensembl:ENSG00000278399	12	12q13.3	retinol dehydrogenase 16 (all-trans) pseudogene	pseudo	-	-	-	-	20201124	-
9606	390340	PDCL3P7	-	-	HGNC:HGNC:44508|Ensembl:ENSG00000256777	12	12q14.3	PDCL3 pseudogene 7	pseudo	PDCL3P7	PDCL3 pseudogene 7	O	phosducin-like 3 pseudogene 7	20201124	-
9606	390345	RPL10P13	-	-	HGNC:HGNC:52346|Ensembl:ENSG00000258245	12	12q21.2	ribosomal protein L10 pseudogene 13	pseudo	RPL10P13	ribosomal protein L10 pseudogene 13	O	-	20201124	-
9606	390352	EEF1A1P33	-	-	HGNC:HGNC:37911	12	12q23.1	eukaryotic translation elongation factor 1 alpha 1 pseudogene 33	pseudo	EEF1A1P33	eukaryotic translation elongation factor 1 alpha 1 pseudogene 33	O	-	20201124	-
9606	390354	RPL18AP3	-	RPL18A_6_1273|bcm182	HGNC:HGNC:31387|Ensembl:ENSG00000213442	12	12q23.3	ribosomal protein L18a pseudogene 3	pseudo	RPL18AP3	ribosomal protein L18a pseudogene 3	O	-	20201124	-
9606	390358	LOC390358	-	-	-	12	12q23.3	ret finger protein like 2 pseudogene	pseudo	-	-	-	-	20201124	-
9606	390363	CLIC1P1	-	-	HGNC:HGNC:32691	12	12q24.31	chloride intracellular channel 1 pseudogene 1	pseudo	CLIC1P1	chloride intracellular channel 1 pseudogene 1	O	-	20201124	-
9606	390378	PPIAP28	-	-	HGNC:HGNC:39902|Ensembl:ENSG00000226633	13	13q12.11	peptidylprolyl isomerase A pseudogene 28	pseudo	PPIAP28	peptidylprolyl isomerase A pseudogene 28	O	peptidylprolyl isomerase A (cyclophilin A) pseudogene 28	20201124	-
9606	390394	EIF4A1P5	-	-	HGNC:HGNC:37924	13	13q13.3	eukaryotic translation initiation factor 4A1 pseudogene 5	pseudo	EIF4A1P5	eukaryotic translation initiation factor 4A1 pseudogene 5	O	eukaryotic translation initiation factor 4A pseudogene	20201124	-
9606	390402	AKR1B1P4	-	ALDRL4	HGNC:HGNC:423	13	13q14.13	aldo-keto reductase family 1 member B1 pseudogene 4	pseudo	AKR1B1P4	aldo-keto reductase family 1 member B1 pseudogene 4	O	aldehyde reductase (aldose reductase)-like 4|aldo-keto reductase family 1, member B1 (aldose reductase) pseudogene	20201124	-
9606	390403	ABITRAMP1	-	FAM206BP	HGNC:HGNC:39851	13	13q14.13	ABITRAM pseudogene 1	pseudo	ABITRAMP1	ABITRAM pseudogene 1	O	family with sequence similarity 206 member B, pseudogene	20201124	-
9606	390407	EIF4A1P6	-	-	HGNC:HGNC:37925|Ensembl:ENSG00000236608	13	13q21.2	eukaryotic translation initiation factor 4A1 pseudogene 6	pseudo	EIF4A1P6	eukaryotic translation initiation factor 4A1 pseudogene 6	O	-	20201124	-
9606	390411	NPM1P22	-	-	HGNC:HGNC:39679	13	13q21.32	nucleophosmin 1 pseudogene 22	pseudo	NPM1P22	nucleophosmin 1 pseudogene 22	O	nucleophosmin (nucleolar phosphoprotein B23, numatrin) pseudogene|nucleophosmin 1 (nucleolar phosphoprotein B23, numatrin) pseudogene 22|nucleophosmin pseudogene	20201124	-
9606	390413	RPL7P44	-	RPL7_17_1325	HGNC:HGNC:36143|Ensembl:ENSG00000233873	13	13q22.3	ribosomal protein L7 pseudogene 44	pseudo	RPL7P44	ribosomal protein L7 pseudogene 44	O	-	20201124	-
9606	390415	CCT5P2	-	CCT5-P1	HGNC:HGNC:35139|Ensembl:ENSG00000230584	13	13q31.1	chaperonin containing TCP1 subunit 5 pseudogene 2	pseudo	CCT5P2	chaperonin containing TCP1 subunit 5 pseudogene 2	O	chaperonin containing TCP1, subunit 5 (epsilon) pseudogene 2	20201124	-
9606	390418	KRT18P27	-	-	HGNC:HGNC:33396|Ensembl:ENSG00000224419	13	13q31.3	keratin 18 pseudogene 27	pseudo	KRT18P27	keratin 18 pseudogene 27	O	-	20201124	-
9606	390419	PPIAP23	-	-	HGNC:HGNC:39268	13	13q31.3	peptidylprolyl isomerase A pseudogene 23	pseudo	PPIAP23	peptidylprolyl isomerase A pseudogene 23	O	peptidylprolyl isomerase A (cyclophilin A) pseudogene 23|peptidylprolyl isomerase pseudogene	20201124	-
9606	390421	GAPDHP22	-	-	HGNC:HGNC:37774|Ensembl:ENSG00000234005	13	13q32.3	glyceraldehyde 3 phosphate dehydrogenase pseudogene 22	pseudo	GAPDHP22	glyceraldehyde 3 phosphate dehydrogenase pseudogene 22	O	glyceraldehyde-3-phosphate dehydrogenase pseudogene	20201124	-
9606	390423	ARF4P3	-	-	HGNC:HGNC:32380	13	13q32.3	ADP ribosylation factor 4 pseudogene 3	pseudo	ARF4P3	ADP ribosylation factor 4 pseudogene 3	O	-	20201124	-
9606	390424	ATP5MC1P5	-	ATP5G1P5	HGNC:HGNC:39508	13	13q33.3	ATP synthase membrane subunit c locus 1 pseudogene 5	pseudo	ATP5MC1P5	ATP synthase membrane subunit c locus 1 pseudogene 5	O	ATP synthase, H+ transporting, mitochondrial Fo complex subunit C1 (subunit 9) pseudogene 5	20201124	-
9606	390429	OR4N2	-	OR14-13|OR14-8	HGNC:HGNC:14742|Ensembl:ENSG00000176294	14	14q11.2	olfactory receptor family 4 subfamily N member 2	protein-coding	OR4N2	olfactory receptor family 4 subfamily N member 2	O	olfactory receptor 4N2|olfactory receptor OR14-13|olfactory receptor OR14-8	20201124	-
9606	390431	OR4K2	-	OR14-15	HGNC:HGNC:14728|Ensembl:ENSG00000165762	14	14q11.2	olfactory receptor family 4 subfamily K member 2	protein-coding	OR4K2	olfactory receptor family 4 subfamily K member 2	O	olfactory receptor 4K2|olfactory receptor OR14-15	20201124	-
9606	390432	OR4Q2	-	OR4Q2P	HGNC:HGNC:15359	14	14q11.2	olfactory receptor family 4 subfamily Q member 2 (gene/pseudogene)	protein-coding	OR4Q2	olfactory receptor family 4 subfamily Q member 2 (gene/pseudogene)	O	olfactory receptor 4Q2|olfactory receptor OR14-21	20201124	-
9606	390433	OR4K13	-	OR14-27	HGNC:HGNC:15351|Ensembl:ENSG00000176253	14	14q11.2	olfactory receptor family 4 subfamily K member 13	protein-coding	OR4K13	olfactory receptor family 4 subfamily K member 13	O	olfactory receptor 4K13|olfactory receptor OR14-27	20201124	-
9606	390434	OR4U1P	-	OR14-23	HGNC:HGNC:15361|Ensembl:ENSG00000258899	14	14q11.2	olfactory receptor family 4 subfamily U member 1 pseudogene	pseudo	OR4U1P	olfactory receptor family 4 subfamily U member 1 pseudogene	O	-	20201124	-
9606	390435	OR4T1P	-	-	HGNC:HGNC:15360|Ensembl:ENSG00000258641	14	14q11.2	olfactory receptor family 4 subfamily T member 1 pseudogene	pseudo	OR4T1P	olfactory receptor family 4 subfamily T member 1 pseudogene	O	-	20201124	-
9606	390436	OR4K17	-	OR14-29	HGNC:HGNC:15355|Ensembl:ENSG00000176230	14	14q11.2	olfactory receptor family 4 subfamily K member 17	protein-coding	OR4K17	olfactory receptor family 4 subfamily K member 17	O	olfactory receptor 4K17|olfactory receptor OR14-29	20201208	-
9606	390437	OR4N5	-	-	HGNC:HGNC:15358|Ensembl:ENSG00000184394	14	14q11.2	olfactory receptor family 4 subfamily N member 5	protein-coding	OR4N5	olfactory receptor family 4 subfamily N member 5	O	olfactory receptor 4N5|olfactory receptor OR14-33	20201124	-
9606	390438	OR11G1P	-	-	HGNC:HGNC:15345|Ensembl:ENSG00000258468	14	14q11.2	olfactory receptor family 11 subfamily G member 1 pseudogene	pseudo	OR11G1P	olfactory receptor family 11 subfamily G member 1 pseudogene	O	-	20201124	-
9606	390439	OR11G2	-	OR14-34	HGNC:HGNC:15346|Ensembl:ENSG00000196832	14	14q11.2	olfactory receptor family 11 subfamily G member 2	protein-coding	OR11G2	olfactory receptor family 11 subfamily G member 2	O	olfactory receptor 11G2|olfactory receptor OR14-34	20201124	-
9606	390440	OR11H5P	-	-	HGNC:HGNC:15348	14	14q11.2	olfactory receptor family 11 subfamily H member 5 pseudogene	pseudo	OR11H5P	olfactory receptor family 11 subfamily H member 5 pseudogene	O	-	20201124	-
9606	390441	OR11H7	-	OR11H7P	HGNC:HGNC:15350	14	14q11.2	olfactory receptor family 11 subfamily H member 7 (gene/pseudogene)	protein-coding	OR11H7	olfactory receptor family 11 subfamily H member 7 (gene/pseudogene)	O	olfactory receptor 11H7|olfactory receptor OR14-32|olfactory receptor, family 11, subfamily H, member 7 pseudogene|seven transmembrane helix receptor	20201124	-
9606	390442	OR11H4	-	OR14-36	HGNC:HGNC:15347|Ensembl:ENSG00000176198	14	14q11.2	olfactory receptor family 11 subfamily H member 4	protein-coding	OR11H4	olfactory receptor family 11 subfamily H member 4	O	olfactory receptor 11H4|olfactory receptor OR14-36	20201124	-
9606	390443	RNASE9	-	HEL128|RAK1|h461	MIM:614014|HGNC:HGNC:20673|Ensembl:ENSG00000188655	14	14q11.2	ribonuclease A family member 9 (inactive)	protein-coding	RNASE9	ribonuclease A family member 9 (inactive)	O	inactive ribonuclease-like protein 9|ribonuclear enzyme|ribonuclease A K1|ribonuclease, RNase A family, 9 (non-active)	20201124	-
9606	390445	OR5AU1	-	OR14-38	HGNC:HGNC:15362|Ensembl:ENSG00000169327	14	14q11.2	olfactory receptor family 5 subfamily AU member 1	protein-coding	OR5AU1	olfactory receptor family 5 subfamily AU member 1	O	olfactory receptor 5AU1|olfactory receptor OR14-38	20201124	-
9606	390472	KRT8P2	-	-	HGNC:HGNC:20282	14	14q21.2	keratin 8 pseudogene 2	pseudo	KRT8P2	keratin 8 pseudogene 2	O	-	20201124	-
9606	390482	AKR1B1P5	-	AKR1B1P	HGNC:HGNC:20002	14	14q23.1	aldo-keto reductase family 1 member B1 pseudogene 5	pseudo	AKR1B1P5	aldo-keto reductase family 1 member B1 pseudogene 5	O	aldo-keto reductase family 1, member B1 (aldose reductase) pseudogene|aldo-keto reductase family 1, member B1 pseudogene	20201124	-
9606	390483	SALL4P7	-	-	HGNC:HGNC:43900	14	14q23.1	spalt like transcription factor 4 pseudogene 7	pseudo	SALL4P7	spalt like transcription factor 4 pseudogene 7	O	sal-like 4 pseudogene 7	20201124	-
9606	390501	MPPE1P1	-	MPPE1P	HGNC:HGNC:20143	14	14q31.3	metallophosphoesterase 1 pseudogene 1	pseudo	MPPE1P1	metallophosphoesterase 1 pseudogene 1	O	-	20201124	-
9606	390502	SERPINA2	-	ARGS|ATR|PIL|SERPINA2P|psiATR	MIM:107410|HGNC:HGNC:8985|Ensembl:ENSG00000258597	14	14q32.13	serpin family A member 2 (gene/pseudogene)	protein-coding	SERPINA2	serpin family A member 2 (gene/pseudogene)	O	putative alpha-1-antitrypsin-related protein|serine (or cysteine) proteinase inhibitor, clade A (alpha-1 antiproteinase, antitrypsin), member 2|serpin A2|serpin peptidase inhibitor, clade A (alpha-1 antiproteinase, antitrypsin), member 2, pseudogene	20201124	-
9606	390503	ADIPOR1P2	-	-	HGNC:HGNC:44911	14	14q32.13	adiponectin receptor 1 pseudogene 2	pseudo	ADIPOR1P2	adiponectin receptor 1 pseudogene 2	O	-	20201124	-
9606	390530	IGHV1OR21-1	-	-	HGNC:HGNC:38040|Ensembl:ENSG00000277282|IMGT/GENE-DB:IGHV1/OR21-1	21	21p11.2	immunoglobulin heavy variable 1/OR21-1 (non-functional)	pseudo	IGHV1OR21-1	immunoglobulin heavy variable 1/OR21-1 (non-functional)	O	IGHV1/OR21-1|immunoglobulin heavy variable 1/OR21-1 pseudogene	20201124	-
9606	390531	IGHV1OR15-9	-	IGHV1OR159|VSIG7	HGNC:HGNC:5569|Ensembl:ENSG00000188403|IMGT/GENE-DB:IGHV1/OR15-9	15	15q11.1	immunoglobulin heavy variable 1/OR15-9 (non-functional)	pseudo	IGHV1OR15-9	immunoglobulin heavy variable 1/OR15-9 (non-functional)	O	IGHV1/OR15-9|Putative V-set and immunoglobulin domain-containing protein 7|V-set and immunoglobulin domain containing 7	20201124	-
9606	390535	GOLGA8EP	-	GOLGA8E	HGNC:HGNC:32377	15	15q11.2	golgin A8 family member E, pseudogene	pseudo	GOLGA8EP	golgin A8 family member E, pseudogene	O	golgi autoantigen, golgin subfamily a, 8E	20201124	-
9606	390538	OR4M2	-	OR15-3	HGNC:HGNC:15373|Ensembl:ENSG00000274102	15	15q11.2	olfactory receptor family 4 subfamily M member 2	protein-coding	OR4M2	olfactory receptor family 4 subfamily M member 2	O	olfactory receptor 4M2|olfactory receptor OR15-3	20201124	-
9606	390539	OR4N3P	-	OR15-2	HGNC:HGNC:15374|Ensembl:ENSG00000259435	15	15q11.2	olfactory receptor family 4 subfamily N member 3 pseudogene	pseudo	OR4N3P	olfactory receptor family 4 subfamily N member 3 pseudogene	O	seven transmembrane helix receptor	20201124	-
9606	390560	DNM1DN4-1	-	DNM1DN4.1	-	15	15q13.3	DNM1DN4.1 duplicon	other	-	-	-	-	20170408	-
9606	390561	HERC2P10	-	-	HGNC:HGNC:39056	15	15q13.2	hect domain and RLD 2 pseudogene 10	pseudo	HERC2P10	hect domain and RLD 2 pseudogene 10	O	H_DJ1086D14.1|WUGSC:H_DJ1086D14.1	20201124	-
9606	390572	PRELID1P4	-	-	HGNC:HGNC:43889	15	15q14	PRELID1 pseudogene 4	pseudo	PRELID1P4	PRELID1 pseudogene 4	O	PRELI domain containing 1 pseudogene 4	20201124	-
9606	390576	RPS15P8	-	RPS15_4_1425	HGNC:HGNC:35847|Ensembl:ENSG00000243122	15	15q14	ribosomal protein S15 pseudogene 8	pseudo	RPS15P8	ribosomal protein S15 pseudogene 8	O	-	20201124	-
9606	390578	RPLP0P10	-	RPLP0_5_1426	HGNC:HGNC:35991|Ensembl:ENSG00000244705	15	15q15.1	ribosomal protein lateral stalk subunit P0 pseudogene 10	pseudo	RPLP0P10	ribosomal protein lateral stalk subunit P0 pseudogene 10	O	ribosomal protein, large, P0 pseudogene 10	20201124	-
9606	390581	ATP5PDP1	-	ATP5HP1|HsT18164	HGNC:HGNC:31021|Ensembl:ENSG00000261679	15	15q15.2	ATP synthase peripheral stalk subunit d pseudogene 1	pseudo	ATP5PDP1	ATP synthase peripheral stalk subunit d pseudogene 1	O	ATP synthase, H+ transporting, mitochondrial F0 complex, subunit d, pseudogene 1|ATP synthase, H+ transporting, mitochondrial Fo complex subunit D pseudogene 1|ATP synthase, H+ transporting, mitochondrial Fo complex, subunit d pseudogene|ATP synthase, H+ transporting, mitochondrial Fo complex, subunit d, pseudogene 1	20201124	-
9606	390586	LOC390586	-	-	-	15	15q21.3	hydroxyacyl-CoA dehydrogenase pseudogene	pseudo	-	-	-	hydroxyacyl-Coenzyme A dehydrogenase pseudogene	20201124	-
9606	390594	KBTBD13	-	HCG1645727|NEM6	MIM:613727|HGNC:HGNC:37227|Ensembl:ENSG00000234438	15	15q22.31	kelch repeat and BTB domain containing 13	protein-coding	KBTBD13	kelch repeat and BTB domain containing 13	O	kelch repeat and BTB domain-containing protein 13|kelch repeat and BTB (POZ) domain containing 13|nemaline myopathy type 6	20201213	-
9606	390595	UBAP1L	-	UBAP-1L	HGNC:HGNC:40028|Ensembl:ENSG00000246922	15	15q22.31	ubiquitin associated protein 1 like	protein-coding	UBAP1L	ubiquitin associated protein 1 like	O	ubiquitin-associated protein 1-like	20201124	-
9606	390597	LETM1P1	-	-	HGNC:HGNC:14649|Ensembl:ENSG00000270490	15	15q22.31	leucine zipper and EF-hand containing transmembrane protein 1 pseudogene 1	pseudo	LETM1P1	leucine zipper and EF-hand containing transmembrane protein 1 pseudogene 1	O	leucine zipper-EF-hand containing transmembrane protein 1 pseudogene|leucine zipper-EF-hand containing transmembrane protein 1, pseudogene 1	20201124	-
9606	390598	SKOR1	-	CORL1|FUSSEL15|LBXCOR1	MIM:611273|HGNC:HGNC:21326|Ensembl:ENSG00000188779	15	15q23	SKI family transcriptional corepressor 1	protein-coding	SKOR1	SKI family transcriptional corepressor 1	O	SKI family transcriptional corepressor 1|LBX1 corepressor 1|Lbxcor1 homolog|corepressor for LBX1|functional Smad-suppressing element on chromosome 15|ladybird homeobox corepressor 1|transcriptional corepressor CORL1	20201124	-
9606	390600	LOC390600	-	-	-	15	15q23	cytokine induced apoptosis inhibitor 1 pseudogene	pseudo	-	-	-	-	20201124	-
9606	390601	KRT8P9	-	-	HGNC:HGNC:33363|Ensembl:ENSG00000259470	15	15q23	keratin 8 pseudogene 9	pseudo	KRT8P9	keratin 8 pseudogene 9	O	-	20201124	-
9606	390610	KRT8P23	-	-	HGNC:HGNC:33375	15	15q24.3	keratin 8 pseudogene 23	pseudo	KRT8P23	keratin 8 pseudogene 23	O	-	20201124	-
9606	390612	RPL18P11	-	RPL18_4_1455	HGNC:HGNC:35742|Ensembl:ENSG00000213307	15	15q25.1	ribosomal protein L18 pseudogene 11	pseudo	RPL18P11	ribosomal protein L18 pseudogene 11	O	-	20201124	-
9606	390614	LOC390614	-	-	Ensembl:ENSG00000288561	15	15q25.1	relaxin family peptide receptor 3 pseudogene	pseudo	-	-	-	relaxin/insulin like family peptide receptor 3 pseudogene	20201124	-
9606	390616	ANKRD34C	-	-	HGNC:HGNC:33888|Ensembl:ENSG00000235711	15	15q25.1	ankyrin repeat domain 34C	protein-coding	ANKRD34C	ankyrin repeat domain 34C	O	ankyrin repeat domain-containing protein 34C	20201124	-
9606	390617	TFDP1P3	-	-	HGNC:HGNC:54931	15	15q25.1	TFDP1 pseudogene 3	pseudo	TFDP1P3	TFDP1 pseudogene 3	O	transcription factor Dp-1 pseudogene	20201124	-
9606	390618	LOC390618	-	-	-	15	15q25.1	ribosomal protein L7 like 1 pseudogene	pseudo	-	-	-	-	20201124	-
9606	390627	CSPG4P10	-	-	HGNC:HGNC:48361|Ensembl:ENSG00000276710	15	15q25.2	chondroitin sulfate proteoglycan 4 pseudogene 10	pseudo	CSPG4P10	chondroitin sulfate proteoglycan 4 pseudogene 10	O	-	20201124	-
9606	390634	KRT18P47	-	-	HGNC:HGNC:33417	15	15q26.1	keratin 18 pseudogene 47	pseudo	KRT18P47	keratin 18 pseudogene 47	O	-	20201124	-
9606	390637	GDPGP1	-	C15orf58|VTC2	HGNC:HGNC:34360|Ensembl:ENSG00000183208	15	15q26.1	GDP-D-glucose phosphorylase 1	protein-coding	GDPGP1	GDP-D-glucose phosphorylase 1	O	GDP-D-glucose phosphorylase 1|GDP-D-glucose phosphorylase C15orf58	20201213	-
9606	390638	LOC390638	-	-	-	15	15q26.1	golgin A2 pseudogene	pseudo	-	-	-	-	20201124	-
9606	390643	PGAM1P12	-	-	HGNC:HGNC:42459	15	15q26.2	phosphoglycerate mutase 1 pseudogene 12	pseudo	PGAM1P12	phosphoglycerate mutase 1 pseudogene 12	O	-	20201124	-
9606	390648	OR4F6	-	OR15-15|OR4F12	HGNC:HGNC:15372|Ensembl:ENSG00000184140	15	15q26.3	olfactory receptor family 4 subfamily F member 6	protein-coding	OR4F6	olfactory receptor family 4 subfamily F member 6	O	olfactory receptor 4F6|olfactory receptor 4F12|olfactory receptor OR15-15|olfactory receptor, family 4, subfamily F, member 12	20201124	-
9606	390649	OR4F15	-	-	HGNC:HGNC:15078|Ensembl:ENSG00000182854	15	15q26.3	olfactory receptor family 4 subfamily F member 15	protein-coding	OR4F15	olfactory receptor family 4 subfamily F member 15	O	olfactory receptor 4F15|olfactory receptor OR15-14	20201124	-
9606	390650	OR4F14P	-	OR4F14	HGNC:HGNC:15077|Ensembl:ENSG00000232459	15	15q26.3	olfactory receptor family 4 subfamily F member 14 pseudogene	pseudo	OR4F14P	olfactory receptor family 4 subfamily F member 14 pseudogene	O	-	20201124	-
9606	390651	OR4F13P	-	GPCRLTM7	HGNC:HGNC:15076|Ensembl:ENSG00000214344	15	15q26.3	olfactory receptor family 4 subfamily F member 13 pseudogene	pseudo	OR4F13P	olfactory receptor family 4 subfamily F member 13 pseudogene	O	putative olfactory receptor GPCRLTM7	20201124	-
9606	390652	OR4F28P	-	-	HGNC:HGNC:31229|Ensembl:ENSG00000257109	15	15q26.3	olfactory receptor family 4 subfamily F member 28 pseudogene	pseudo	OR4F28P	olfactory receptor family 4 subfamily F member 28 pseudogene	O	-	20201124	-
9606	390660	ADAMTS7P1	-	ADAMTS7P2	HGNC:HGNC:49407|Ensembl:ENSG00000274376	15	15q25.2	ADAMTS7 pseudogene 1	pseudo	ADAMTS7P1	ADAMTS7 pseudogene 1	O	ADAM metallopeptidase with thrombospondin type 1 motif, 7 pseudogene|ADAMTS7 pseudogene 2	20201124	-
9606	390664	C1QTNF8	-	CTRP8|UNQ5829	MIM:614147|HGNC:HGNC:31374|Ensembl:ENSG00000184471	16	16p13.3	C1q and TNF related 8	protein-coding	C1QTNF8	C1q and TNF related 8	O	complement C1q tumor necrosis factor-related protein 8|C1q and tumor necrosis factor related protein 8|C1q/TNF-related protein 8	20201124	-
9606	390667	PTX4	-	C16orf38	MIM:613442|HGNC:HGNC:14171|Ensembl:ENSG00000251692	16	16p13.3	pentraxin 4	protein-coding	PTX4	pentraxin 4	O	pentraxin-4|long pentraxin 4|neuronal pentraxin-like protein C16orf38|pentraxin 4, long	20201124	-
9606	390671	RPL18P12	-	RPL18_8_1468	HGNC:HGNC:36115|Ensembl:ENSG00000240311	16	16p13.3	ribosomal protein L18 pseudogene 12	pseudo	RPL18P12	ribosomal protein L18 pseudogene 12	O	-	20201124	-
9606	390688	CDC37P1	-	A-761H5.2	HGNC:HGNC:34406	16	16p11.2	cell division cycle 37 pseudogene 1	pseudo	CDC37P1	cell division cycle 37 pseudogene 1	O	Putative CDC37-like protein LOC390688|cell division cycle 37 homolog pseudogene 1	20201124	-
9606	390705	LOC390705	-	-	-	16	16p11.2	protein phosphatase 2 regulatory subunit B'', beta pseudogene	pseudo	-	-	-	-	20201124	-
9606	390714	IGHV3OR16-17	-	-	HGNC:HGNC:55105|Ensembl:ENSG00000259680	16	16p11.2	immunoglobulin heavy variable 3/OR16-17 (non-functional)	other	IGHV3OR16-17	immunoglobulin heavy variable 3/OR16-17 (non-functional)	O	IGHV3/OR16-17|immunoglobulin heavy chain variable region	20201124	-
9606	390729	RPL10P14	-	-	HGNC:HGNC:43897	16	16q12.1	ribosomal protein L10 pseudogene 14	pseudo	RPL10P14	ribosomal protein L10 pseudogene 14	O	-	20201124	-
9606	390730	PHBP21	-	-	HGNC:HGNC:51554	16	16q12.2	prohibitin pseudogene 21	pseudo	PHBP21	prohibitin pseudogene 21	O	-	20201124	-
9606	390732	CES1P2	-	-	HGNC:HGNC:48928	16	16q12.2	carboxylesterase 1 pseudogene 2	pseudo	CES1P2	carboxylesterase 1 pseudogene 2	O	-	20201124	-
9606	390735	RPS15AP34	-	RPS15A_22_1489	HGNC:HGNC:35609|Ensembl:ENSG00000241808	16	16q21	ribosomal protein S15a pseudogene 34	pseudo	RPS15AP34	ribosomal protein S15a pseudogene 34	O	-	20201124	-
9606	390739	LOC390739	-	-	-	16	16q22.2	MYC binding protein pseudogene	pseudo	-	-	-	c-myc binding protein pseudogene	20201124	-
9606	390748	PABPN1L	-	PABPNL1|ePABP2	HGNC:HGNC:37237|Ensembl:ENSG00000205022	16	16q24.3	PABPN1 like, cytoplasmic	protein-coding	PABPN1L	PABPN1 like, cytoplasmic	O	embryonic polyadenylate-binding protein 2|ePABP-2|embryonic poly(A)-binding protein 2|embryonic poly(A)-binding protein type II|poly(A) binding protein nuclear 1 like, cytoplasmic|poly(A)-binding protein nuclear-like 1	20201124	-
9606	390756	OR3A4P	-	OLFRA05|OLFRA06|OR17-13|OR17-16|OR17-24|OR17-25|OR24|OR25|OR3A4|OR3A5P	HGNC:HGNC:15510|Ensembl:ENSG00000180068	17	17p13.3	olfactory receptor family 3 subfamily A member 4 pseudogene	pseudo	OR3A4P	olfactory receptor family 3 subfamily A member 4 pseudogene	O	olfactory receptor OR17-13 pseudogene|olfactory receptor OR17-16 pseudogene|olfactory receptor, family 3, subfamily A, member 4|olfactory receptor, family 3, subfamily A, member 5 pseudogene	20201213	-
9606	390766	RNASEH1P2	-	-	HGNC:HGNC:18715|Ensembl:ENSG00000231458	17	17p11.2	ribonuclease H1 pseudogene 2	pseudo	RNASEH1P2	ribonuclease H1 pseudogene 2	O	-	20201124	-
9606	390788	CCL3P1	-	CCL3L2|G0S19-3|LD78gamma|SCYA3L2	MIM:609467|HGNC:HGNC:10629	17	17q12	C-C motif chemokine ligand 3 pseudogene 1	pseudo	CCL3P1	C-C motif chemokine ligand 3 pseudogene 1	O	LD78gamma pseudogene|chemokine (C-C motif) ligand 3 pseudogene 1|chemokine (C-C motif) ligand 3-like 2|small inducible cytokine A3-like 2	20201124	-
9606	390790	ARL5C	-	ARL12	HGNC:HGNC:31111|Ensembl:ENSG00000141748	17	17q12	ADP ribosylation factor like GTPase 5C	protein-coding	ARL5C	ADP ribosylation factor like GTPase 5C	O	putative ADP-ribosylation factor-like protein 5C|ADP-ribosylation factor-like 5C|ADP-ribosylation factor-like protein 12	20201124	-
9606	390791	PPIAP54	-	-	HGNC:HGNC:53678	17	17q21.2	peptidylprolyl isomerase A pseudogene 54	pseudo	PPIAP54	peptidylprolyl isomerase A pseudogene 54	O	peptidylprolyl isomerase A (cyclophilin A) pseudogene	20201124	-
9606	390792	KRT39	-	CK-39|K39|KA35	MIM:616678|HGNC:HGNC:32971|Ensembl:ENSG00000196859	17	17q21.2	keratin 39	protein-coding	KRT39	keratin 39	O	keratin, type I cytoskeletal 39|cytokeratin-39|keratin 39, type I|type I hair keratin Ka35	20201124	-
9606	390800	RPL7L1P5	-	-	HGNC:HGNC:39487	17	17q21.31	ribosomal protein L7 like 1 pseudogene 5	pseudo	RPL7L1P5	ribosomal protein L7 like 1 pseudogene 5	O	-	20201124	-
9606	390806	LOC390806	-	-	-	17	17q23.3	family with sequence similarity 136 member A pseudogene	pseudo	-	-	-	-	20201124	-
9606	390811	POLR3KP2	-	-	HGNC:HGNC:39578	17	17q25.1	RNA polymerase III subunit K pseudogene 2	pseudo	POLR3KP2	RNA polymerase III subunit K pseudogene 2	O	polymerase (RNA) III (DNA directed) polypeptide K, 12.3 kDa pseudogene 2|polymerase (RNA) III subunit K pseudogene 2	20201124	-
9606	390816	THA1P	-	GLY1	HGNC:HGNC:18004	17	17q25.3	threonine aldolase 1, pseudogene	pseudo	THA1P	threonine aldolase 1, pseudogene	O	-	20201124	-
9606	390831	PMM2P1	-	-	HGNC:HGNC:9116	18	18p11.22	phosphomannomutase 2 pseudogene 1	pseudo	PMM2P1	phosphomannomutase 2 pseudogene 1	O	-	20201124	-
9606	390834	FEM1AP2	-	-	HGNC:HGNC:39830|Ensembl:ENSG00000265296	18	18p11.21	fem-1 homolog A pseudogene 2	pseudo	FEM1AP2	fem-1 homolog A pseudogene 2	O	-	20201124	-
9606	390836	OR4K8P	-	OR18-1|OR4K9P	HGNC:HGNC:14787|Ensembl:ENSG00000266693	18	18p11.21	olfactory receptor family 4 subfamily K member 8 pseudogene	pseudo	OR4K8P	olfactory receptor family 4 subfamily K member 8 pseudogene	O	olfactory receptor OR18-1 pseudogene|olfactory receptor, family 4, subfamily K, member 9 pseudogene	20201124	-
9606	390843	EIF4A3P1	-	-	HGNC:HGNC:51460	18	18q11.2	eukaryotic translation initiation factor 4A3 pseudogene 1	pseudo	EIF4A3P1	eukaryotic translation initiation factor 4A3 pseudogene 1	O	EIF4A3 pseudogene 1	20201124	-
9606	390844	ARIH2P1	-	ARIH2P	HGNC:HGNC:31732	18	18q12.1	ariadne RBR E3 ubiquitin protein ligase 2 pseudogene 1	pseudo	ARIH2P1	ariadne RBR E3 ubiquitin protein ligase 2 pseudogene 1	O	ariadne homolog 2 pseudogene 1	20201124	-
9606	390846	LOC390846	-	-	Ensembl:ENSG00000263772	18	18q12.1	golgi SNAP receptor complex member 2 pseudogene	pseudo	-	-	-	hCG1642947	20201124	-
9606	390848	RPS15AP35	-	RPS15A_23_1592	HGNC:HGNC:36768|Ensembl:ENSG00000214917	18	18q12.1	ribosomal protein S15a pseudogene 35	pseudo	RPS15AP35	ribosomal protein S15a pseudogene 35	O	-	20201124	-
9606	390856	RPL29P32	-	RPL29_21_1603	HGNC:HGNC:35834	18	18q21.2	ribosomal protein L29 pseudogene 32	pseudo	RPL29P32	ribosomal protein L29 pseudogene 32	O	-	20201124	-
9606	390857	RPSAP57	-	RPSA_29_1604	HGNC:HGNC:35889|Ensembl:ENSG00000267524	18	18q21.2	ribosomal protein SA pseudogene 57	pseudo	RPSAP57	ribosomal protein SA pseudogene 57	O	-	20201124	-
9606	390858	OACYLP	-	ACYL3P	HGNC:HGNC:44362	18	18q21.32	O-acyltransferase like, pseudogene	pseudo	OACYLP	O-acyltransferase like, pseudogene	O	ACYL3 pseudogene|acyltransferase 3, pseudogene	20201124	-
9606	390860	LOC390860	-	-	-	18	18q21.32	ribosomal protein lateral stalk subunit P0 pseudogene	pseudo	-	-	-	-	20201124	-
9606	390872	OR4F8P	-	OR4F20P|OR4F9P	HGNC:HGNC:15395|Ensembl:ENSG00000266971	19	19p13.3	olfactory receptor family 4 subfamily F member 8 pseudogene	pseudo	OR4F8P	olfactory receptor family 4 subfamily F member 8 pseudogene	O	olfactory receptor, family 4, subfamily F, member 20 pseudogene|olfactory receptor, family 4, subfamily F, member 9 pseudogene	20201124	-
9606	390874	ONECUT3	-	OC3	MIM:611294|HGNC:HGNC:13399|Ensembl:ENSG00000205922	19	19p13.3	one cut homeobox 3	protein-coding	ONECUT3	one cut homeobox 3	O	one cut domain family member 3|OC-3|transcription factor ONECUT-3	20201213	-
9606	390876	LOC390876	-	-	-	19	19p13.3	ribosomal protein L35 pseudogene	pseudo	-	-	-	-	20201124	-
9606	390877	LOC390877	-	-	Ensembl:ENSG00000214347	19	19p13.3	adenylate kinase isoenzyme 1-like	protein-coding	-	-	-	adenylate kinase isoenzyme 1-like|CTB-180A7.8	20201124	-
9606	390882	OR7G2	-	OR19-6|OST260	HGNC:HGNC:8466|Ensembl:ENSG00000170923	19	19p13.2	olfactory receptor family 7 subfamily G member 2	protein-coding	OR7G2	olfactory receptor family 7 subfamily G member 2	O	olfactory receptor 7G2|OR19-13|olfactory receptor 19-13|olfactory receptor OR19-6	20210114	-
9606	390883	OR7G3	-	OST085	HGNC:HGNC:8467|Ensembl:ENSG00000170920	19	19p13.2	olfactory receptor family 7 subfamily G member 3	protein-coding	OR7G3	olfactory receptor family 7 subfamily G member 3	O	olfactory receptor 7G3|olfactory receptor OR19-9	20201124	-
9606	390885	OR7E18P	-	HSTPCR26P|OR19-14|OR7E61|OR7E98P|TPCR26	HGNC:HGNC:8389|Ensembl:ENSG00000180926	19	19p13.2	olfactory receptor family 7 subfamily E member 18 pseudogene	pseudo	OR7E18P	olfactory receptor family 7 subfamily E member 18 pseudogene	O	olfactory receptor, family 7, subfamily E, member 61|olfactory receptor, family 7, subfamily E, member 98 pseudogene	20201124	-
9606	390886	OR7H1P	-	OR7H1	HGNC:HGNC:8468|Ensembl:ENSG00000226480	19	19p13.2	olfactory receptor family 7 subfamily H member 1 pseudogene	pseudo	OR7H1P	olfactory receptor family 7 subfamily H member 1 pseudogene	O	-	20201124	-
9606	390892	OR7A10	-	BC85395_3|OR19-18	HGNC:HGNC:8356|Ensembl:ENSG00000127515	19	19p13.12	olfactory receptor family 7 subfamily A member 10	protein-coding	OR7A10	olfactory receptor family 7 subfamily A member 10	O	olfactory receptor 7A10|OST027|olfactory receptor OR19-18	20201124	-
9606	390894	OR7A2P	-	OLF4p|OR19-18|OR7A2|OR7A7|hg1003	HGNC:HGNC:8370	19	19p13.12	olfactory receptor family 7 subfamily A member 2 pseudogene	pseudo	OR7A2P	olfactory receptor family 7 subfamily A member 2 pseudogene	O	Olfactory receptor 7A2|olfactory receptor, family 7, subfamily A, member 7|seven transmembrane helix receptor	20201124	-
9606	390895	OR7A1P	-	OLF4p|OR19-3|OR7A6P|hg513	HGNC:HGNC:8364	19	19p13.12	olfactory receptor family 7 subfamily A member 1 pseudogene	pseudo	OR7A1P	olfactory receptor family 7 subfamily A member 1 pseudogene	O	olfactory receptor, family 7, subfamily A, member 6 pseudogene	20201124	-
9606	390904	KRT18P40	-	-	HGNC:HGNC:33409	19	19p12	keratin 18 pseudogene 40	pseudo	KRT18P40	keratin 18 pseudogene 40	O	-	20201124	-
9606	390916	NUDT19	-	RP2	HGNC:HGNC:32036|Ensembl:ENSG00000213965	19	19q13.11	nudix hydrolase 19	protein-coding	NUDT19	nudix hydrolase 19	O	nucleoside diphosphate-linked moiety X motif 19|CTC-379B2.4|nucleoside diphosphate-linked moiety X motif 19, mitochondrial|nudix (nucleoside diphosphate linked moiety X)-type motif 19|nudix motif 19	20201206	-
9606	390924	EEF1A1P7	-	EEF1AL5	HGNC:HGNC:3202	19	19q13.12	eukaryotic translation elongation factor 1 alpha 1 pseudogene 7	pseudo	EEF1A1P7	eukaryotic translation elongation factor 1 alpha 1 pseudogene 7	O	eukaryotic translation elongation factor 1 alpha-like 5 pseudogene	20201124	-
9606	390927	ZNF793	-	-	HGNC:HGNC:33115|Ensembl:ENSG00000188227	19	19q13.12	zinc finger protein 793	protein-coding	ZNF793	zinc finger protein 793	O	zinc finger protein 793	20201124	-
9606	390928	ACP7	-	PAPL|PAPL1	MIM:610490|HGNC:HGNC:33781|Ensembl:ENSG00000183760	19	19q13.2	acid phosphatase 7, tartrate resistant (putative)	protein-coding	ACP7	acid phosphatase 7, tartrate resistant (putative)	O	acid phosphatase type 7|iron/zinc purple acid phosphatase-like protein|purple acid phosphatase long form 1	20201124	-
9606	390933	LOC390933	-	-	-	19	19q13.2	PAT1 homolog 1, processing body mRNA decay factor pseudogene	pseudo	-	-	-	protein associated with topoisomerase II homolog 1 (yeast) pseudogene	20201124	-
9606	390937	ERFL	-	erfl1	HGNC:HGNC:53894|Ensembl:ENSG00000268041	19	19q13.2	ETS repressor factor like	protein-coding	ERFL	ETS repressor factor like	O	ETS domain-containing transcription factor ERF-like|ETS domain-containing transcription factor ERF|Ets2 repressor factor-like	20201124	-
9606	390940	PINLYP	-	-	HGNC:HGNC:44206|Ensembl:ENSG00000234465	19	19q13.31	phospholipase A2 inhibitor and LY6/PLAUR domain containing	protein-coding	PINLYP	phospholipase A2 inhibitor and LY6/PLAUR domain containing	O	phospholipase A2 inhibitor and Ly6/PLAUR domain-containing protein	20201124	-
9606	390948	HNRNPMP2	-	-	HGNC:HGNC:48746|Ensembl:ENSG00000275862	19	19q13.32	heterogeneous nuclear ribonucleoprotein M pseudogene 2	pseudo	HNRNPMP2	heterogeneous nuclear ribonucleoprotein M pseudogene 2	O	-	20201124	-
9606	390949	RPL23AP80	-	RPL23A_35_1661	HGNC:HGNC:36956|Ensembl:ENSG00000213035	19	19q13.33	ribosomal protein L23a pseudogene 80	pseudo	RPL23AP80	ribosomal protein L23a pseudogene 80	O	-	20201124	-
9606	390956	PPIAP59	-	-	HGNC:HGNC:53683	19	19q13.41	peptidylprolyl isomerase A pseudogene 59	pseudo	PPIAP59	peptidylprolyl isomerase A pseudogene 59	O	-	20201124	-
9606	390963	ZNF818P	-	ZNF818	HGNC:HGNC:33265	19	19q13.42	zinc finger protein 818, pseudogene	pseudo	ZNF818P	zinc finger protein 818, pseudogene	O	-	20201213	-
9606	390980	ZNF805	-	-	HGNC:HGNC:23272|Ensembl:ENSG00000204524	19	19q13.43	zinc finger protein 805	protein-coding	ZNF805	zinc finger protein 805	O	zinc finger protein 805|CTC-444N24.8	20201124	-
9606	390992	HES3	-	bHLHb43	MIM:609971|HGNC:HGNC:26226|Ensembl:ENSG00000173673	1	1p36.31	hes family bHLH transcription factor 3	protein-coding	HES3	hes family bHLH transcription factor 3	O	transcription factor HES-3|class B basic helix-loop-helix protein 43|hairy and enhancer of split 3	20201213	-
9606	390993	RPL7AP18	-	RPL7A_1_5	HGNC:HGNC:35613	1	1p36.23	ribosomal protein L7a pseudogene 18	pseudo	RPL7AP18	ribosomal protein L7a pseudogene 18	O	-	20201124	-
9606	390996	CFL1P6	-	CFLP6	HGNC:HGNC:34545	1	1p36.22	cofilin 1 pseudogene 6	pseudo	CFL1P6	cofilin 1 pseudogene 6	O	cofilin 1 (non-muscle) pseudogene 6|cofilin pseudogene 6	20201124	-
9606	390997	SBF1P2	-	-	HGNC:HGNC:54552|Ensembl:ENSG00000224904	1	1p36.22	SBF1 pseudogene 2	pseudo	SBF1P2	SBF1 pseudogene 2	O	SET binding factor 1 pseudogene	20201124	-
9606	390998	RPL10P17	-	-	HGNC:HGNC:52348|Ensembl:ENSG00000225196	1	1p36.22	ribosomal protein L10 pseudogene 17	pseudo	RPL10P17	ribosomal protein L10 pseudogene 17	O	-	20201124	-
9606	390999	PRAMEF12	-	-	HGNC:HGNC:22125|Ensembl:ENSG00000116726	1	1p36.21	PRAME family member 12	protein-coding	PRAMEF12	PRAME family member 12	O	PRAME family member 12	20201124	-
9606	391002	PRAMEF8	-	PRAMEF24	HGNC:HGNC:24074|Ensembl:ENSG00000182330	1	1p36.21	PRAME family member 8	protein-coding	PRAMEF8	PRAME family member 8	O	PRAME family member 8|putative PRAME family member 24	20201124	-
9606	391003	PRAMEF18	-	-	HGNC:HGNC:30693|Ensembl:ENSG00000279804	1	1p36.21	PRAME family member 18	protein-coding	PRAMEF18	PRAME family member 18	O	PRAME family member 18|PRAME family member-like	20201124	-
9606	391004	PRAMEF17	-	-	HGNC:HGNC:29485|Ensembl:ENSG00000204479	1	1p36.21	PRAME family member 17	protein-coding	PRAMEF17	PRAME family member 17	O	PRAME family member 17	20201124	-
9606	391012	DYNLL1P3	-	-	HGNC:HGNC:49654	1	1p36.13	dynein light chain LC8-type 1 pseudogene 3	pseudo	DYNLL1P3	dynein light chain LC8-type 1 pseudogene 3	O	-	20201124	-
9606	391013	PLA2G2C	-	UBXN10-AS1	HGNC:HGNC:9032|Ensembl:ENSG00000187980	1	1p36.12	phospholipase A2 group IIC	protein-coding	PLA2G2C	phospholipase A2 group IIC	O	putative inactive group IIC secretory phospholipase A2|UBXN10 antisense RNA 1|phosphatidylcholine 2-acylhydrolase-like protein GIIC|phospholipase A2, group IIC (possible pseudogene)	20201209	-
9606	391019	RPL29P6	-	RPL29_1_20	HGNC:HGNC:36627	1	1p36.12	ribosomal protein L29 pseudogene 6	pseudo	RPL29P6	ribosomal protein L29 pseudogene 6	O	-	20201124	-
9606	391020	IFITM3P7	-	-	HGNC:HGNC:54546	1	1p36.11	IFITM3 pseudogene 7	pseudo	IFITM3P7	IFITM3 pseudogene 7	O	interferon induced transmembrane protein 3 pseudogene	20201124	-
9606	391026	ACTN4P2	-	-	HGNC:HGNC:44032	1	1p34.3	actinin alpha 4 pseudogene 2	pseudo	ACTN4P2	actinin alpha 4 pseudogene 2	O	-	20201124	-
9606	391033	MKRN8P	-	MKRNP4|ZNF127L4	HGNC:HGNC:7120	1	1p34.2	makorin ring finger protein 8, pseudogene	pseudo	MKRN8P	makorin ring finger protein 8, pseudogene	O	makorin ring finger protein 1 pseudogene|makorin ring finger protein pseudogene 4|zinc finger protein 127-like 4	20201124	-
9606	391037	SKINT1L	-	BTN12|SKINT1|SKINTL|SKINTP	MIM:616392|HGNC:HGNC:33993	1	1p33	Skint1 like (pseudogene)	pseudo	SKINT1L	Skint1 like (pseudogene)	O	Skint-like, pseudogene	20201124	-
9606	391039	CFL1P2	-	CFLL2|CFLP2	HGNC:HGNC:1878	1	1p32.3	cofilin 1 pseudogene 2	pseudo	CFL1P2	cofilin 1 pseudogene 2	O	cofilin 1 (non-muscle) pseudogene 2|cofilin pseudogene 2|cofilin-like 2	20201124	-
9606	391040	BTF3L4P3	-	-	HGNC:HGNC:39647	6	6q23.3	basic transcription factor 3 like 4 pseudogene 3	pseudo	BTF3L4P3	basic transcription factor 3 like 4 pseudogene 3	O	-	20201124	-
9606	391044	PHBP3	-	-	HGNC:HGNC:8915	1	1p32.1	prohibitin pseudogene 3	pseudo	PHBP3	prohibitin pseudogene 3	O	-	20201124	-
9606	391045	SLC2A3P2	-	-	HGNC:HGNC:31074	1	1p31.3	solute carrier family 2 member 3 pseudogene 2	pseudo	SLC2A3P2	solute carrier family 2 member 3 pseudogene 2	O	solute carrier family 2 (facilitated glucose transporter), member 3 pseudogene 2	20201124	-
9606	391048	CHORDC1P5	-	-	HGNC:HGNC:54690	1	1p31.1	CHORDC1 pseudogene 5	pseudo	CHORDC1P5	CHORDC1 pseudogene 5	O	cysteine and histidine rich domain containing 1 pseudogene|cysteine and histidine-rich domain (CHORD) containing 1 pseudogene	20201124	-
9606	391051	UOX	-	UOXP|URICASE	MIM:191540|HGNC:HGNC:12575	1	1p31.1	urate oxidase (pseudogene)	pseudo	UOX	urate oxidase (pseudogene)	O	-	20201124	-
9606	391053	CAPNS1P1	-	-	HGNC:HGNC:39562|Ensembl:ENSG00000215874	1	1p22.2	calpain small subunit 1 pseudogene 1	pseudo	CAPNS1P1	calpain small subunit 1 pseudogene 1	O	-	20201124	-
9606	391059	FRRS1	-	SDFR2|SDR2	MIM:611578|HGNC:HGNC:27622|Ensembl:ENSG00000156869	1	1p21.2	ferric chelate reductase 1	protein-coding	FRRS1	ferric chelate reductase 1	O	ferric-chelate reductase 1|SDR-2|stromal cell derived factor receptor 2 homolog|stromal cell-derived receptor 2	20210114	-
9606	391069	GAPDHP64	-	GAPDHL9|GAPDL9	HGNC:HGNC:4158	1	1p13.1	glyceraldehyde-3-phosphate dehydrogenase pseudogene 64	pseudo	GAPDHP64	glyceraldehyde-3-phosphate dehydrogenase pseudogene 64	O	glyceraldehyde-3-phosphate dehydrogenase-like 9, pseudogene	20201124	-
9606	391073	GAPDHP74	-	-	HGNC:HGNC:50647	1	1p12	glyceraldehyde-3-phosphate dehydrogenase pseudogene 74	pseudo	GAPDHP74	glyceraldehyde-3-phosphate dehydrogenase pseudogene 74	O	-	20201124	-
9606	391075	GAPDHP23	-	-	HGNC:HGNC:37775	1	1p12	glyceraldehyde 3 phosphate dehydrogenase pseudogene 23	pseudo	GAPDHP23	glyceraldehyde 3 phosphate dehydrogenase pseudogene 23	O	glyceraldehyde-3-phosphate dehydrogenase pseudogene	20201124	-
9606	391076	HSD3BP1	-	-	HGNC:HGNC:5219	1	1p12	hydroxy-delta-5-steroid dehydrogenase, 3 beta, pseudogene 1	pseudo	HSD3BP1	hydroxy-delta-5-steroid dehydrogenase, 3 beta, pseudogene 1	O	hydroxy-delta-5-steroid dehydrogenase, 3 beta- and steroid delta-isomerase 1 pseudogene	20201124	-
9606	391077	GAPDHP58	-	GAPDHL1|GAPDL1	HGNC:HGNC:4142|Ensembl:ENSG00000229570	1	1p12	glyceraldehyde 3 phosphate dehydrogenase pseudogene 58	pseudo	GAPDHP58	glyceraldehyde 3 phosphate dehydrogenase pseudogene 58	O	glyceraldehyde-3-phosphate dehydrogenase pseudogene|glyceraldehyde-3-phosphate dehydrogenase-like 1, pseudogene	20201124	-
9606	391081	HSD3BP5	-	-	HGNC:HGNC:5223	1	1p12	hydroxy-delta-5-steroid dehydrogenase, 3 beta, pseudogene 5	pseudo	HSD3BP5	hydroxy-delta-5-steroid dehydrogenase, 3 beta, pseudogene 5	O	hydroxy-delta-5-steroid dehydrogenase, 3 beta- and steroid delta-isomerase 1 pseudogene	20201124	-
9606	391092	LOC391092	-	-	Ensembl:ENSG00000223728	1	1q21.2	PRAME family member 17 pseudogene	pseudo	-	-	-	-	20201124	-
9606	391099	KRT8P28	-	-	HGNC:HGNC:33380|Ensembl:ENSG00000223810	1	1q21.3	keratin 8 pseudogene 28	pseudo	KRT8P28	keratin 8 pseudogene 28	O	-	20201124	-
9606	391102	RPLP0P4	-	RPLP0_1_100	HGNC:HGNC:36489|Ensembl:ENSG00000230779	1	1q21.3	ribosomal protein lateral stalk subunit P0 pseudogene 4	pseudo	RPLP0P4	ribosomal protein lateral stalk subunit P0 pseudogene 4	O	ribosomal protein, large, P0 pseudogene 4	20201124	-
9606	391104	VHLL	-	VHLP|VLP	HGNC:HGNC:30666|Ensembl:ENSG00000189030	1	1q22	VHL like	protein-coding	VHLL	VHL like	O	von Hippel-Lindau-like protein|VHL pseudogene|VHL-like protein|von Hippel-Lindau tumor suppressor like	20201124	-
9606	391106	VDAC1P9	-	-	HGNC:HGNC:37484|Ensembl:ENSG00000232366	1	1q23.1	voltage dependent anion channel 1 pseudogene 9	pseudo	VDAC1P9	voltage dependent anion channel 1 pseudogene 9	O	-	20201124	-
9606	391107	OR10K2	-	OR1-4	HGNC:HGNC:14826|Ensembl:ENSG00000180708	1	1q23.1	olfactory receptor family 10 subfamily K member 2	protein-coding	OR10K2	olfactory receptor family 10 subfamily K member 2	O	olfactory receptor 10K2|olfactory receptor OR1-4	20201213	-
9606	391109	OR10K1	-	OR1-6	HGNC:HGNC:14693|Ensembl:ENSG00000173285	1	1q23.1	olfactory receptor family 10 subfamily K member 1	protein-coding	OR10K1	olfactory receptor family 10 subfamily K member 1	O	olfactory receptor 10K1|olfactory receptor OR1-6	20201213	-
9606	391110	OR10R3P	-	OR1-9	HGNC:HGNC:14829|Ensembl:ENSG00000198703	1	1q23.1	olfactory receptor family 10 subfamily R member 3 pseudogene	pseudo	OR10R3P	olfactory receptor family 10 subfamily R member 3 pseudogene	O	olfactory receptor OR1-9 pseudogene	20201124	-
9606	391112	OR6Y1	-	OR1-11|OR6Y2	HGNC:HGNC:14823|Ensembl:ENSG00000197532	1	1q23.1	olfactory receptor family 6 subfamily Y member 1	protein-coding	OR6Y1	olfactory receptor family 6 subfamily Y member 1	O	olfactory receptor 6Y1|olfactory receptor 6Y2|olfactory receptor OR1-11	20201124	-
9606	391114	OR6K3	-	OR1-18	HGNC:HGNC:15030|Ensembl:ENSG00000203757	1	1q23.1	olfactory receptor family 6 subfamily K member 3	protein-coding	OR6K3	olfactory receptor family 6 subfamily K member 3	O	olfactory receptor 6K3|olfactory receptor OR1-18|seven transmembrane helix receptor	20201213	-
9606	391115	OR6K5P	-	-	HGNC:HGNC:15032	1	1q23.1	olfactory receptor family 6 subfamily K member 5 pseudogene	pseudo	OR6K5P	olfactory receptor family 6 subfamily K member 5 pseudogene	O	-	20201124	-
9606	391117	OR10J2P	-	-	HGNC:HGNC:14991|Ensembl:ENSG00000248642	1	1q23.2	olfactory receptor family 10 subfamily J member 2 pseudogene	pseudo	OR10J2P	olfactory receptor family 10 subfamily J member 2 pseudogene	O	-	20201124	-
9606	391119	OR10J7P	-	-	HGNC:HGNC:19637|Ensembl:ENSG00000248442	1	1q23.2	olfactory receptor family 10 subfamily J member 7 pseudogene	pseudo	OR10J7P	olfactory receptor family 10 subfamily J member 7 pseudogene	O	-	20201124	-
9606	391120	OR10J9P	-	-	HGNC:HGNC:19639|Ensembl:ENSG00000249197	1	1q23.2	olfactory receptor family 10 subfamily J member 9 pseudogene	pseudo	OR10J9P	olfactory receptor family 10 subfamily J member 9 pseudogene	O	-	20201124	-
9606	391121	OR10J4	-	OR10J4P|OST717	HGNC:HGNC:15408|Ensembl:ENSG00000249730	1	1q23.2	olfactory receptor family 10 subfamily J member 4 (gene/pseudogene)	protein-coding	OR10J4	olfactory receptor family 10 subfamily J member 4 (gene/pseudogene)	O	olfactory receptor 10J4|olfactory receptor, family 10, subfamily J, member 4 pseudogene	20201213	-
9606	391123	VSIG8	-	-	HGNC:HGNC:32063|Ensembl:ENSG00000243284	1	1q23.2	V-set and immunoglobulin domain containing 8	protein-coding	VSIG8	V-set and immunoglobulin domain containing 8	O	V-set and immunoglobulin domain-containing protein 8	20201124	-
9606	391124	RPL27AP2	-	RPL27A_1_106	HGNC:HGNC:36238|Ensembl:ENSG00000237409	1	1q23.2	ribosomal protein L27a pseudogene 2	pseudo	RPL27AP2	ribosomal protein L27a pseudogene 2	O	hCG2041321	20201124	-
9606	391126	RPL26P12	-	RPL26_4_113	HGNC:HGNC:36025|Ensembl:ENSG00000230659	1	1q24.1	ribosomal protein L26 pseudogene 12	pseudo	RPL26P12	ribosomal protein L26 pseudogene 12	O	-	20201124	-
9606	391130	RPS17P6	-	RPS17_1_116	HGNC:HGNC:36945|Ensembl:ENSG00000213068	1	1q24.1	ribosomal protein S17 pseudogene 6	pseudo	RPS17P6	ribosomal protein S17 pseudogene 6	O	-	20201124	-
9606	391135	RPL4P3	-	RPL4_1_122	HGNC:HGNC:35773|Ensembl:ENSG00000230364	1	1q24.3	ribosomal protein L4 pseudogene 3	pseudo	RPL4P3	ribosomal protein L4 pseudogene 3	O	-	20201124	-
9606	391136	LOC391136	-	-	-	1	1q24.3	RNA binding motif protein 3 pseudogene	pseudo	-	-	-	RNA binding motif (RNP1, RRM) protein 3 pseudogene	20201124	-
9606	391137	RPS15P3	-	RPS15_2_123	HGNC:HGNC:35563	1	1q24.3	ribosomal protein S15 pseudogene 3	pseudo	RPS15P3	ribosomal protein S15 pseudogene 3	O	-	20201124	-
9606	391139	GOT2P2	-	GOT2L2	HGNC:HGNC:4435	1	1q25.1	GOT2 pseudogene 2	pseudo	GOT2P2	GOT2 pseudogene 2	O	glutamic-oxaloacetic transaminase 2 pseudogene 2|glutamic-oxaloacetic transaminase 2, mitochondrial (aspartate aminotransferase 2)(GOT2) pseudogene|glutamic-oxaloacetic transaminase 2-like 2 pseudogene	20201124	-
9606	391140	RPL13P7	-	RPL13_1_131	HGNC:HGNC:35510|Ensembl:ENSG00000232463	1	1q25.2	ribosomal protein L13 pseudogene 7	pseudo	RPL13P7	ribosomal protein L13 pseudogene 7	O	-	20201124	-
9606	391151	RPL10P4	-	-	HGNC:HGNC:52342|Ensembl:ENSG00000238003	1	1q32.1	ribosomal protein L10 pseudogene 4	pseudo	RPL10P4	ribosomal protein L10 pseudogene 4	O	-	20201124	-
9606	391155	KRT8P29	-	-	HGNC:HGNC:33381	1	1q32.1	keratin 8 pseudogene 29	pseudo	KRT8P29	keratin 8 pseudogene 29	O	-	20201124	-
9606	391158	TFDP1P1	-	TFDP1P	HGNC:HGNC:11750	1	1q32.2	TFDP1 pseudogene 1	pseudo	TFDP1P1	TFDP1 pseudogene 1	O	transcription factor Dp-1 pseudogene 1	20201124	-
9606	391160	ARPC3P2	-	-	HGNC:HGNC:39431	1	1q32.3	actin related protein 2/3 complex subunit 3 pseudogene 2	pseudo	ARPC3P2	actin related protein 2/3 complex subunit 3 pseudogene 2	O	actin related protein 2/3 complex, subunit 3, 21kDa pseudogene	20201124	-
9606	391162	GAPDHP24	-	-	HGNC:HGNC:37776	1	1q41	glyceraldehyde 3 phosphate dehydrogenase pseudogene 24	pseudo	GAPDHP24	glyceraldehyde 3 phosphate dehydrogenase pseudogene 24	O	-	20201124	-
9606	391165	RPS26P17	-	RPS26_2_165	HGNC:HGNC:36681	1	1q41	ribosomal protein S26 pseudogene 17	pseudo	RPS26P17	ribosomal protein S26 pseudogene 17	O	-	20201124	-
9606	391168	RPS3AP7	-	RPS3A_5_169	HGNC:HGNC:36376|Ensembl:ENSG00000229965	1	1q42.12	RPS3A pseudogene 7	pseudo	RPS3AP7	RPS3A pseudogene 7	O	ribosomal protein S3a pseudogene 7	20201124	-
9606	391169	CDKN2AIPNLP1	-	-	HGNC:HGNC:39854	1	1q42.12	CDKN2A interacting protein N-terminal like pseudogene 1	pseudo	CDKN2AIPNLP1	CDKN2A interacting protein N-terminal like pseudogene 1	O	hCG2040210	20201124	-
9606	391171	TUBB8P10	-	-	HGNC:HGNC:42348|Ensembl:ENSG00000237469	1	1q42.13	tubulin beta 8 class VIII pseudogene 10	pseudo	TUBB8P10	tubulin beta 8 class VIII pseudogene 10	O	-	20201124	-
9606	391174	FAM96AP2	-	-	HGNC:HGNC:43862	1	1q42.13	family with sequence similarity 96 member A pseudogene 2	pseudo	FAM96AP2	family with sequence similarity 96 member A pseudogene 2	O	-	20201124	-
9606	391175	RPL23AP15	-	RPL23A_4_173	HGNC:HGNC:36486|Ensembl:ENSG00000230841	1	1q42.13	ribosomal protein L23a pseudogene 15	pseudo	RPL23AP15	ribosomal protein L23a pseudogene 15	O	-	20201124	-
9606	391179	KRT18P32	-	-	HGNC:HGNC:33401|Ensembl:ENSG00000215149	1	1q43	keratin 18 pseudogene 32	pseudo	KRT18P32	keratin 18 pseudogene 32	O	-	20201124	-
9606	391181	RPL6P3	-	RPL6_2_187	HGNC:HGNC:35925|Ensembl:ENSG00000229022	1	1q43	ribosomal protein L6 pseudogene 3	pseudo	RPL6P3	ribosomal protein L6 pseudogene 3	O	-	20201124	-
9606	391183	RSL24D1P4	-	RSL24D1P19	HGNC:HGNC:37884	1	1q43	ribosomal L24 domain containing 1 pseudogene 4	pseudo	RSL24D1P4	ribosomal L24 domain containing 1 pseudogene 4	O	ribosomal L24 domain containing 1 pseudogene 19	20201124	-
9606	391189	OR11L1	-	-	HGNC:HGNC:14998|Ensembl:ENSG00000197591	1	1q44	olfactory receptor family 11 subfamily L member 1	protein-coding	OR11L1	olfactory receptor family 11 subfamily L member 1	O	olfactory receptor 11L1|olfactory receptor OR1-50	20201124	-
9606	391190	OR2L8	-	-	HGNC:HGNC:15014|Ensembl:ENSG00000279263	1	1q44	olfactory receptor family 2 subfamily L member 8	protein-coding	OR2L8	olfactory receptor family 2 subfamily L member 8	O	olfactory receptor 2L8|olfactory receptor OR1-46	20201124	-
9606	391191	OR2AK2	-	OR1-47|OR2AK1P	HGNC:HGNC:19569|Ensembl:ENSG00000187080	1	1q44	olfactory receptor family 2 subfamily AK member 2	protein-coding	OR2AK2	olfactory receptor family 2 subfamily AK member 2	O	olfactory receptor 2AK2|olfactory receptor 2AK1|olfactory receptor OR1-47|olfactory receptor, family 2, subfamily AK, member 1 pseudogene	20201124	-
9606	391192	OR2L3	-	-	HGNC:HGNC:15009|Ensembl:ENSG00000198128	1	1q44	olfactory receptor family 2 subfamily L member 3	protein-coding	OR2L3	olfactory receptor family 2 subfamily L member 3	O	olfactory receptor 2L3	20201124	-
9606	391194	OR2M2	-	OR2M2Q|OST423	HGNC:HGNC:8268|Ensembl:ENSG00000198601	1	1q44	olfactory receptor family 2 subfamily M member 2	protein-coding	OR2M2	olfactory receptor family 2 subfamily M member 2	O	olfactory receptor 2M2	20201124	-
9606	391195	OR2T33	-	OR1-56|OR2T32	HGNC:HGNC:31255|Ensembl:ENSG00000177212	1	1q44	olfactory receptor family 2 subfamily T member 33	protein-coding	OR2T33	olfactory receptor family 2 subfamily T member 33	O	olfactory receptor 2T33|novel 7 transmembrane receptor (rhodopsin family) protein|olfactory receptor OR1-56	20201124	-
9606	391196	OR2M7	-	OR1-58	MIM:618509|HGNC:HGNC:19594|Ensembl:ENSG00000177186	1	1q44	olfactory receptor family 2 subfamily M member 7	protein-coding	OR2M7	olfactory receptor family 2 subfamily M member 7	O	olfactory receptor 2M7|OR2M7 D|OR2M7 N|OR2M7 O|olfactory receptor OR1-58	20201124	-
9606	391211	OR2G6	-	-	HGNC:HGNC:27019|Ensembl:ENSG00000188558	1	1q44	olfactory receptor family 2 subfamily G member 6	protein-coding	OR2G6	olfactory receptor family 2 subfamily G member 6	O	olfactory receptor 2G6	20201124	-
9606	391239	LOC391239	-	-	-	20	20p11.21	V-set domain containing T cell activation inhibitor 1 pseudogene	pseudo	-	-	-	-	20201124	-
9606	391242	PUDPP3	-	HDHD1DP|HDHD1P3	HGNC:HGNC:38118|Ensembl:ENSG00000214245	20	20q11.21	pseudouridine 5'-phosphatase pseudogene 3	pseudo	PUDPP3	pseudouridine 5'-phosphatase pseudogene 3	O	HDHD family member 1D, pseudogene|haloacid dehalogenase-like hydrolase domain containing 1 pseudogene 3	20201124	-
9606	391247	LOC391247	-	-	-	20	20q11.23	GINS complex subunit 2 (Psf2 homolog) pseudogene	pseudo	-	-	-	-	20201124	-
9606	391253	SPINT4	-	C20orf137|SPINT3|dJ601O1.1	HGNC:HGNC:16130|Ensembl:ENSG00000149651	20	20q13.12	serine peptidase inhibitor, Kunitz type 4	protein-coding	SPINT4	serine peptidase inhibitor, Kunitz type 4	O	kunitz-type protease inhibitor 4|epididymis secretory sperm binding protein|serine protease inhibitor, Kunitz type 1|serine protease inhibitor, Kunitz type 4	20201124	-
9606	391256	KRT18P4	-	dJ963K23.1	HGNC:HGNC:16604|Ensembl:ENSG00000229222	20	20q13.13	keratin 18 pseudogene 4	pseudo	KRT18P4	keratin 18 pseudogene 4	O	-	20201124	-
9606	391257	SUMO1P1	-	PIC1L|UBL2|UBL6	HGNC:HGNC:33148	20	20q13.2	SUMO1 pseudogene 1	pseudo	SUMO1P1	SUMO1 pseudogene 1	O	ubiquitin-like 2|ubiquitin-like 6	20201124	-
9606	391266	CNN2P7	-	-	HGNC:HGNC:39532	21	21q11.2	calponin 2 pseudogene 7	pseudo	CNN2P7	calponin 2 pseudogene 7	O	-	20201124	-
9606	391267	ANKRD20A11P	-	C21orf81	HGNC:HGNC:42024|Ensembl:ENSG00000215559	21	21q11.2	ankyrin repeat domain 20 family member A11, pseudogene	pseudo	ANKRD20A11P	ankyrin repeat domain 20 family member A11, pseudogene	O	ankyrin repeat domain 20 family, member A3 pseudogene	20201124	-
9606	391269	ANKRD20A18P	-	C21orf126	HGNC:HGNC:23756|Ensembl:ENSG00000249493	21	21q11.2	ankyrin repeat domain 20 family member A18, pseudogene	pseudo	ANKRD20A18P	ankyrin repeat domain 20 family member A18, pseudogene	O	ankyrin repeat domain 20 family, member A3 pseudogene	20201124	-
9606	391276	THUMPD1P1	-	-	HGNC:HGNC:23808	21	21q21.3	THUMP domain containing 1 pseudogene 1	pseudo	THUMPD1P1	THUMP domain containing 1 pseudogene 1	O	-	20201124	-
9606	391279	OR7E23P	-	OR21-1|OR21-3|OR7E92P	HGNC:HGNC:8395|Ensembl:ENSG00000228433	21	21q22.11	olfactory receptor family 7 subfamily E member 23 pseudogene	pseudo	OR7E23P	olfactory receptor family 7 subfamily E member 23 pseudogene	O	olfactory receptor, family 7, subfamily E, member 92 pseudogene	20201124	-
9606	391282	RPL23AP12	-	RPL23A_41_1732	HGNC:HGNC:23840|Ensembl:ENSG00000228861	21	21q22.2	ribosomal protein L23a pseudogene 12	pseudo	RPL23AP12	ribosomal protein L23a pseudogene 12	O	-	20201124	-
9606	391322	LOC391322	-	-	-	22	22q11.23	D-dopachrome tautomerase-like	protein-coding	-	-	-	D-dopachrome decarboxylase related protein	20201124	-
9606	391334	ACTBP15	-	-	HGNC:HGNC:55065	22	22q13.2	ACTB pseudogene 15	pseudo	ACTBP15	ACTB pseudogene 15	O	actin gamma 2, smooth muscle pseudogene	20201124	-
9606	391349	PIK3CDP1	-	-	HGNC:HGNC:52629|Ensembl:ENSG00000231610	2	2p25.2	phosphatidylinositol-4,5-bisphosphate 3-kinase catalytic subunit delta pseudogene 1	pseudo	PIK3CDP1	phosphatidylinositol-4,5-bisphosphate 3-kinase catalytic subunit delta pseudogene 1	O	-	20201124	-
9606	391356	PTRHD1	-	C2orf79	MIM:617342|HGNC:HGNC:33782|Ensembl:ENSG00000184924	2	2p23.3	peptidyl-tRNA hydrolase domain containing 1	protein-coding	PTRHD1	peptidyl-tRNA hydrolase domain containing 1	O	putative peptidyl-tRNA hydrolase PTRHD1|peptidyl-tRNA hydrolase domain-containing protein 1	20201124	-
9606	391358	TRMT112P6	-	-	HGNC:HGNC:44025	2	2p23.3	tRNA methyltransferase subunit 11-2 pseudogene 6	pseudo	TRMT112P6	tRNA methyltransferase subunit 11-2 pseudogene 6	O	tRNA methyltransferase 11-2 homolog pseudogene 6	20201124	-
9606	391359	EMP2P1	-	-	HGNC:HGNC:54651	2	2p23.3	EMP2 pseudogene 1	pseudo	EMP2P1	EMP2 pseudogene 1	O	epithelial membrane protein 2 pseudogene	20201124	-
9606	391365	SULT6B1	-	ST6B1	MIM:617152|HGNC:HGNC:33433|Ensembl:ENSG00000138068	2	2p22.2	sulfotransferase family 6B member 1	protein-coding	SULT6B1	sulfotransferase family 6B member 1	O	sulfotransferase 6B1|sulfotransferase SULT6B1|sulfotransferase family, cytosolic, 6B, member 1|thyroxine sulfotransferase	20201213	-
9606	391367	GAPDHP25	-	-	HGNC:HGNC:37777	2	2p22.2	glyceraldehyde 3 phosphate dehydrogenase pseudogene 25	pseudo	GAPDHP25	glyceraldehyde 3 phosphate dehydrogenase pseudogene 25	O	glyceraldehyde-3-phosphate dehydrogenase pseudogene	20201124	-
9606	391370	RPS12P4	-	RPS12_1_210	HGNC:HGNC:35670	2	2p21	ribosomal protein S12 pseudogene 4	pseudo	RPS12P4	ribosomal protein S12 pseudogene 4	O	-	20201124	-
9606	391378	HNRNPA1P66	-	-	HGNC:HGNC:48796	2	2p15	heterogeneous nuclear ribonucleoprotein A1 pseudogene 66	pseudo	HNRNPA1P66	heterogeneous nuclear ribonucleoprotein A1 pseudogene 66	O	-	20201124	-
9606	391383	WDR4P2	-	-	HGNC:HGNC:55135	2	2p13.3	WDR4 pseudogene 2	pseudo	WDR4P2	WDR4 pseudogene 2	O	WD repeat domain 4 pseudogene	20201124	-
9606	391387	RPSAP28	-	RPSA_4_242	HGNC:HGNC:35612|Ensembl:ENSG00000214484	2	2p13.1	ribosomal protein SA pseudogene 28	pseudo	RPSAP28	ribosomal protein SA pseudogene 28	O	-	20201124	-
9606	391428	SEPHS1P7	-	-	HGNC:HGNC:42167	2	2q14.1	selenophosphate synthetase 1 pseudogene 7	pseudo	SEPHS1P7	selenophosphate synthetase 1 pseudogene 7	O	-	20201124	-
9606	391436	MED15P5	-	-	HGNC:HGNC:48654|Ensembl:ENSG00000236595	2	2q21.1	mediator complex subunit 15 pseudogene 5	pseudo	MED15P5	mediator complex subunit 15 pseudogene 5	O	-	20201124	-
9606	391448	MANEALP1	-	-	HGNC:HGNC:54641|Ensembl:ENSG00000214070	2	2q21.3	MANEAL pseudogene 1	pseudo	MANEALP1	MANEAL pseudogene 1	O	mannosidase endo-alpha like pseudogene	20201124	-
9606	391458	KRT18P46	-	-	HGNC:HGNC:33416|Ensembl:ENSG00000235716	2	2q24.2	keratin 18 pseudogene 46	pseudo	KRT18P46	keratin 18 pseudogene 46	O	-	20201124	-
9606	391462	RPSAP24	-	RPSA_6_295	HGNC:HGNC:36362|Ensembl:ENSG00000235414	2	2q31.1	ribosomal protein SA pseudogene 24	pseudo	RPSAP24	ribosomal protein SA pseudogene 24	O	-	20201124	-
9606	391465	STUB1P1	-	-	HGNC:HGNC:54743	2	2q31.2	STUB1 pseudogene 1	pseudo	STUB1P1	STUB1 pseudogene 1	O	STIP1 homology and U-box containing protein 1, E3 ubiquitin protein ligase pseudogene	20201124	-
9606	391467	IMPDH1P7	-	-	HGNC:HGNC:33962	2	2q32.1	inosine monophosphate dehydrogenase 1 pseudogene 7	pseudo	IMPDH1P7	inosine monophosphate dehydrogenase 1 pseudogene 7	O	IMP (inosine monophosphate) dehydrogenase 1 pseudogene 7	20201124	-
9606	391470	AHCYP5	-	-	HGNC:HGNC:44997|Ensembl:ENSG00000213107	2	2q32.3	adenosylhomocysteinase pseudogene 5	pseudo	AHCYP5	adenosylhomocysteinase pseudogene 5	O	-	20201124	-
9606	391472	BICD1P1	-	-	HGNC:HGNC:51374|Ensembl:ENSG00000224346	2	2q33.1	BICD cargo adaptor 1 pseudogene 1	pseudo	BICD1P1	BICD cargo adaptor 1 pseudogene 1	O	BICD1P1, cargo adaptor 1 pseudogene 1|bicaudal D homolog 1 pseudogene 1	20201124	-
9606	391475	DYTN	-	-	MIM:618510|HGNC:HGNC:23279|Ensembl:ENSG00000232125	2	2q33.3	dystrotelin	protein-coding	DYTN	dystrotelin	O	dystrotelin	20201124	-
9606	391485	KRT8P30	-	-	HGNC:HGNC:33382	2	2q35	keratin 8 pseudogene 30	pseudo	KRT8P30	keratin 8 pseudogene 30	O	-	20201124	-
9606	391490	RPL23AP26	-	RPL23A_14_334	HGNC:HGNC:35592|Ensembl:ENSG00000228884	2	2q37.1	ribosomal protein L23a pseudogene 26	pseudo	RPL23AP26	ribosomal protein L23a pseudogene 26	O	-	20201124	-
9606	391491	GAMTP1	-	GAMTP	HGNC:HGNC:33982	2	2q37.1	guanidinoacetate N-methyltransferase pseudogene 1	pseudo	GAMTP1	guanidinoacetate N-methyltransferase pseudogene 1	O	-	20201124	-
9606	391496	OR5S1P	-	-	HGNC:HGNC:15040|Ensembl:ENSG00000213048	2	2q37.3	olfactory receptor family 5 subfamily S member 1 pseudogene	pseudo	OR5S1P	olfactory receptor family 5 subfamily S member 1 pseudogene	O	-	20201124	-
9606	391504	RPL23AP38	-	RPL23A_11_340	HGNC:HGNC:36351	3	3p26.3	ribosomal protein L23a pseudogene 38	pseudo	RPL23AP38	ribosomal protein L23a pseudogene 38	O	-	20201124	-
9606	391508	PGAM1P4	-	-	HGNC:HGNC:42451	3	3p25.3	phosphoglycerate mutase 1 pseudogene 4	pseudo	PGAM1P4	phosphoglycerate mutase 1 pseudogene 4	O	-	20201124	-
9606	391518	VENTXP7	-	HPX42|VENTX1	HGNC:HGNC:13638	3	3p24.3	VENT homeobox pseudogene 7	pseudo	VENTXP7	VENT homeobox pseudogene 7	O	VENT-like homeobox 1|VENT-like homeobox pseudogene 7	20201124	-
9606	391524	THRAP3P1	-	THRAP3L	HGNC:HGNC:32386|Ensembl:ENSG00000227339	3	3p23	THRAP3 pseudogene 1	pseudo	THRAP3P1	THRAP3 pseudogene 1	O	thyroid hormone receptor associated protein 3 pseudogene 1	20201124	-
9606	391526	IGBP1P3	-	-	HGNC:HGNC:43612|Ensembl:ENSG00000231552	3	3p22.3	immunoglobulin (CD79A) binding protein 1 pseudogene 3	pseudo	IGBP1P3	immunoglobulin (CD79A) binding protein 1 pseudogene 3	O	-	20201124	-
9606	391530	SALL4P6	-	-	HGNC:HGNC:39823	3	3p22.1	spalt like transcription factor 4 pseudogene 6	pseudo	SALL4P6	spalt like transcription factor 4 pseudogene 6	O	sal-like 4 pseudogene 6	20201124	-
9606	391532	PPIAP47	-	-	HGNC:HGNC:53671	15	15q24.2	peptidylprolyl isomerase A pseudogene 47	pseudo	PPIAP47	peptidylprolyl isomerase A pseudogene 47	O	peptidylprolyl isomerase A (cyclophilin A) pseudogene	20201124	-
9606	391533	FLT1P1	-	-	HGNC:HGNC:44609|Ensembl:ENSG00000229515	3	3p21.31	FLT1 pseudogene 1	pseudo	FLT1P1	FLT1 pseudogene 1	O	Fms-like tyrosine kinase 1 pseudogene|fms related tyrosine kinase 1 pseudogene 1|fms-related tyrosine kinase 1 (vascular endothelial growth factor/vascular permeability factor receptor) pseudogene	20201124	-
9606	391538	ALDOAP1	-	-	HGNC:HGNC:415	3	3p21.2	ALDOA pseudogene 1	pseudo	ALDOAP1	ALDOA pseudogene 1	O	aldolase A, fructose-bisphosphate pseudogene 1|aldolase, fructose-bisphosphate A pseudogene 1	20201124	-
9606	391539	RPS25P4	-	RPS25_2_371	HGNC:HGNC:35669	3	3p21.1	ribosomal protein S25 pseudogene 4	pseudo	RPS25P4	ribosomal protein S25 pseudogene 4	O	-	20201124	-
9606	391548	OR7E55P	-	OR2DG|OR3.2|OR7E56P|OR7E57P|OST007|OST013	HGNC:HGNC:8430|Ensembl:ENSG00000230655	3	3p12.3	olfactory receptor family 7 subfamily E member 55 pseudogene	pseudo	OR7E55P	olfactory receptor family 7 subfamily E member 55 pseudogene	O	olfactory receptor, family 7, subfamily E, member 56 pseudogene|olfactory receptor, family 7, subfamily E, member 57 pseudogene	20201124	-
9606	391552	AGGF1P3	-	-	HGNC:HGNC:38053	3	3p12.3	angiogenic factor with G-patch and FHA domains 1 pseudogene 3	pseudo	AGGF1P3	angiogenic factor with G-patch and FHA domains 1 pseudogene 3	O	-	20201124	-
9606	391556	LOC391556	-	-	-	3	3q11.2	RB binding protein 4, chromatin remodeling factor pseudogene	pseudo	-	-	-	retinoblastoma binding protein 4 pseudogene	20201124	-
9606	391559	VTI1BP1	-	-	HGNC:HGNC:43727	3	3q12.1	vesicle transport through interaction with t-SNAREs 1B pseudogene 1	pseudo	VTI1BP1	vesicle transport through interaction with t-SNAREs 1B pseudogene 1	O	vesicle transport through interaction with t-SNAREs homolog 1B pseudogene 1	20201124	-
9606	391560	RPL32P7	-	RPL32_1_390	HGNC:HGNC:35804|Ensembl:ENSG00000243396	3	3q12.3	ribosomal protein L32 pseudogene 7	pseudo	RPL32P7	ribosomal protein L32 pseudogene 7	O	-	20201124	-
9606	391562	LOC391562	-	-	-	3	3q13.11	ezrin pseudogene	pseudo	-	-	-	-	20201124	-
9606	391566	H2BP3	-	-	HGNC:HGNC:54441|Ensembl:ENSG00000240912	3	3q13.31	H2B histone pseudogene 3	pseudo	H2BP3	H2B histone pseudogene 3	O	histone cluster 1, H2bj pseudogene	20201124	-
9606	391576	OR7E129P	-	-	HGNC:HGNC:15052|Ensembl:ENSG00000180770	3	3q22.1	olfactory receptor family 7 subfamily E member 129 pseudogene	pseudo	OR7E129P	olfactory receptor family 7 subfamily E member 129 pseudogene	O	-	20201124	-
9606	391578	LOC391578	-	-	-	3	3q22.1	MAF1 homolog (S. cerevisiae) pseudogene	pseudo	-	-	-	-	20201124	-
9606	391581	RPL31P23	-	RPL31_5_407	HGNC:HGNC:36096|Ensembl:ENSG00000244740	3	3q22.3	ribosomal protein L31 pseudogene 23	pseudo	RPL31P23	ribosomal protein L31 pseudogene 23	O	-	20201124	-
9606	391584	KRT18P35	-	-	HGNC:HGNC:33404|Ensembl:ENSG00000215606	3	3q23	keratin 18 pseudogene 35	pseudo	KRT18P35	keratin 18 pseudogene 35	O	-	20201124	-
9606	391587	PPIAP73	-	-	HGNC:HGNC:53697	3	3q25.1	peptidylprolyl isomerase A pseudogene 73	pseudo	PPIAP73	peptidylprolyl isomerase A pseudogene 73	O	peptidylprolyl isomerase A (cyclophilin A) pseudogene	20201124	-
9606	391589	KRT18P34	-	-	HGNC:HGNC:33403|Ensembl:ENSG00000244515	3	3q25.31	keratin 18 pseudogene 34	pseudo	KRT18P34	keratin 18 pseudogene 34	O	-	20201124	-
9606	391592	BZW1P1	-	-	HGNC:HGNC:31378	3	3q26.31	basic leucine zipper and W2 domains 1 pseudogene 1	pseudo	BZW1P1	basic leucine zipper and W2 domains 1 pseudogene 1	O	basic leucine zipper and W2 domains 2 pseudogene	20201124	-
9606	391595	RPL32P10	-	RPL32_3_439	HGNC:HGNC:35641	3	3q26.33	ribosomal protein L32 pseudogene 10	pseudo	RPL32P10	ribosomal protein L32 pseudogene 10	O	-	20201124	-
9606	391598	RPSAP31	-	RPSA_11_442	HGNC:HGNC:35558|Ensembl:ENSG00000234371	3	3q27.1	ribosomal protein SA pseudogene 31	pseudo	RPSAP31	ribosomal protein SA pseudogene 31	O	-	20201124	-
9606	391600	LOC391600	-	-	-	3	3q27.1	transmembrane epididymal protein 1 pseudogene	pseudo	-	-	-	-	20201124	-
9606	391603	NMNAT1P3	-	-	HGNC:HGNC:49165	3	3q28	NMNAT1 pseudogene 3	pseudo	NMNAT1P3	NMNAT1 pseudogene 3	O	nicotinamide nucleotide adenylyltransferase 1 pseudogene	20201124	-
9606	391622	USP17L6P	-	DUB4|USP17L6|vDUB4	HGNC:HGNC:37179|Ensembl:ENSG00000205946	4	4p16.1	ubiquitin specific peptidase 17 like family member 6, pseudogene	pseudo	USP17L6P	ubiquitin specific peptidase 17 like family member 6, pseudogene	O	chorionic villi deubiquitinating enzyme|deubiquitinating enzyme DUB4|ubiquitin specific peptidase 17-like 6 (pseudogene)	20201213	-
9606	391627	USP17L9P	-	RS447|USP17|USP17A|USP17H|USP17I|USP17J|USP17K|USP17L|USP17M	MIM:607011|HGNC:HGNC:12615|Ensembl:ENSG00000251694	4	4p16.1	ubiquitin specific peptidase 17 like family member 9, pseudogene	pseudo	USP17L9P	ubiquitin specific peptidase 17 like family member 9, pseudogene	O	deubiquitinating enzyme 17|ubiquitin carboxyl-terminal hydrolase 17|ubiquitin specific protease 17|ubiquitin thioesterase 17|ubiquitin thiolesterase 17|ubiquitin-specific-processing protease 17	20201124	-
9606	391630	OR7E83P	-	OR7E134P	HGNC:HGNC:14688|Ensembl:ENSG00000249866	4	4p16.1	olfactory receptor family 7 subfamily E member 83 pseudogene	pseudo	OR7E83P	olfactory receptor family 7 subfamily E member 83 pseudogene	O	-	20201124	-
9606	391632	OR7E35P	-	OR7E120|OST018	HGNC:HGNC:8408|Ensembl:ENSG00000250425	4	4p16.1	olfactory receptor family 7 subfamily E member 35 pseudogene	pseudo	OR7E35P	olfactory receptor family 7 subfamily E member 35 pseudogene	O	olfactory receptor, family 7, subfamily A, member 120	20201124	-
9606	391634	HSP90AB2P	-	HSP90BB	HGNC:HGNC:32537	4	4p15.33	heat shock protein 90 alpha family class B member 2, pseudogene	pseudo	HSP90AB2P	heat shock protein 90 alpha family class B member 2, pseudogene	O	heat shock protein 90Bb|heat shock protein 90kDa alpha (cytosolic), class B member 2, pseudogene|heat shock protein 90kDa alpha family class B member 2, pseudogene|heat shock protein HSP 90-beta	20201213	-
9606	391636	LOC391636	-	-	Ensembl:ENSG00000224569	4	4p15.33	chromosome 9 open reading frame 78 pseudogene	pseudo	-	-	-	-	20201124	-
9606	391642	IGBP1P5	-	-	HGNC:HGNC:43614|Ensembl:ENSG00000250858	4	4p15.2	immunoglobulin (CD79A) binding protein 1 pseudogene 5	pseudo	IGBP1P5	immunoglobulin (CD79A) binding protein 1 pseudogene 5	O	immunoglobulin (CD79A) binding protein 1 pseudogene pseudogene	20201124	-
9606	391647	KRT18P25	-	-	HGNC:HGNC:33394|Ensembl:ENSG00000249064	4	4p14	keratin 18 pseudogene 25	pseudo	KRT18P25	keratin 18 pseudogene 25	O	-	20201124	-
9606	391655	RPL17P20	-	RPL17_10_481	HGNC:HGNC:36015|Ensembl:ENSG00000241250	4	4q12	ribosomal protein L17 pseudogene 20	pseudo	RPL17P20	ribosomal protein L17 pseudogene 20	O	-	20201124	-
9606	391656	RPS15AP17	-	RPS15A_8_485	HGNC:HGNC:36888|Ensembl:ENSG00000225405	4	4q13.1	ribosomal protein S15a pseudogene 17	pseudo	RPS15AP17	ribosomal protein S15a pseudogene 17	O	-	20201124	-
9606	391657	DPP3P1	-	-	HGNC:HGNC:51349	4	4q13.1	DPP3 pseudogene 1	pseudo	DPP3P1	DPP3 pseudogene 1	O	dipeptidyl peptidase 3 pseudogene 1	20201124	-
9606	391670	HNRNPA1P56	-	-	HGNC:HGNC:48786	4	4q21.1	heterogeneous nuclear ribonucleoprotein A1 pseudogene 56	pseudo	HNRNPA1P56	heterogeneous nuclear ribonucleoprotein A1 pseudogene 56	O	-	20201124	-
9606	391672	IGBP1P4	-	-	HGNC:HGNC:43613	4	4q21.22	immunoglobulin (CD79A) binding protein 1 pseudogene 4	pseudo	IGBP1P4	immunoglobulin (CD79A) binding protein 1 pseudogene 4	O	-	20201124	-
9606	391674	LOC391674	-	-	Ensembl:ENSG00000248401	4	4q21.23	aminomethyltransferase pseudogene	pseudo	-	-	-	-	20201124	-
9606	391679	RPL6P14	-	RPL6_2_505	HGNC:HGNC:35661|Ensembl:ENSG00000244470	4	4q24	ribosomal protein L6 pseudogene 14	pseudo	RPL6P14	ribosomal protein L6 pseudogene 14	O	-	20201124	-
9606	391681	EXOC7P1	-	-	HGNC:HGNC:43871	4	4q25	exocyst complex component 7 pseudogene 1	pseudo	EXOC7P1	exocyst complex component 7 pseudogene 1	O	-	20201124	-
9606	391686	LYPLA1P2	-	-	HGNC:HGNC:44006	4	4q25	LYPLA1 pseudogene 2	pseudo	LYPLA1P2	LYPLA1 pseudogene 2	O	lysophospholipase I pseudogene 2	20201124	-
9606	391696	TECRP2	-	-	HGNC:HGNC:44051|Ensembl:ENSG00000248565	4	4q28.1	trans-2,3-enoyl-CoA reductase pseudogene 2	pseudo	TECRP2	trans-2,3-enoyl-CoA reductase pseudogene 2	O	-	20201124	-
9606	391697	ZSWIM5P3	-	-	HGNC:HGNC:43770	4	4q28.2	zinc finger SWIM-type containing 5 pseudogene 3	pseudo	ZSWIM5P3	zinc finger SWIM-type containing 5 pseudogene 3	O	-	20201124	-
9606	391698	EEF1GP8	-	-	HGNC:HGNC:44563|Ensembl:ENSG00000234125	4	4q28.2	eukaryotic translation elongation factor 1 gamma pseudogene 8	pseudo	EEF1GP8	eukaryotic translation elongation factor 1 gamma pseudogene 8	O	-	20201124	-
9606	391701	RPS23P2	-	RPS23_2_521	HGNC:HGNC:36568|Ensembl:ENSG00000213448	4	4q28.3	ribosomal protein S23 pseudogene 2	pseudo	RPS23P2	ribosomal protein S23 pseudogene 2	O	-	20201124	-
9606	391703	KRT18P51	-	-	HGNC:HGNC:33421|Ensembl:ENSG00000250504	4	4q31.21	keratin 18 pseudogene 51	pseudo	KRT18P51	keratin 18 pseudogene 51	O	-	20201124	-
9606	391706	RPS3AP18	-	RPS3A_5_528	HGNC:HGNC:35893|Ensembl:ENSG00000243417	4	4q31.3	RPS3A pseudogene 18	pseudo	RPS3AP18	RPS3A pseudogene 18	O	ribosomal protein S3a pseudogene 18	20201124	-
9606	391707	LOC391707	-	-	-	4	4q32.1	chromatin accessibility complex subunit 1 pseudogene	pseudo	-	-	-	chromatin accessibility complex 1 pseudogene	20201124	-
9606	391710	LOC391710	-	-	-	4	4q32.3	tripartite motif-containing 75 pseudogene	pseudo	-	-	-	-	20201124	-
9606	391711	LOC391711	-	-	Ensembl:ENSG00000236941	4	4q32.3	tripartite motif-containing protein 60-like	pseudo	-	-	-	-	20201124	-
9606	391712	TRIM61	-	RNF35	HGNC:HGNC:24339|Ensembl:ENSG00000183439	4	4q32.3	tripartite motif containing 61	protein-coding	TRIM61	tripartite motif containing 61	O	putative tripartite motif-containing protein 61|ring finger protein 35	20201124	-
9606	391713	LOC391713	-	-	Ensembl:ENSG00000250712	4	4q32.3	tripartite motif-containing 75 pseudogene	pseudo	-	-	-	-	20201124	-
9606	391714	TRIM75P	-	TRIM75	HGNC:HGNC:32686	4	4q32.3	tripartite motif containing 75, pseudogene	pseudo	TRIM75P	tripartite motif containing 75, pseudogene	O	tripartite motif-containing protein 75	20201124	-
9606	391718	TSEN2P1	-	-	HGNC:HGNC:43965	4	4q34.2	tRNA splicing endonuclease subunit 2 pseudogene 1	pseudo	TSEN2P1	tRNA splicing endonuclease subunit 2 pseudogene 1	O	TSEN2 tRNA splicing endonuclease subunit pseudogene 1|tRNA splicing endonuclease 2 homolog pseudogene 1	20201124	-
9606	391719	RPL19P8	-	RPL19_5_537	HGNC:HGNC:36696|Ensembl:ENSG00000241877	4	4q34.3	ribosomal protein L19 pseudogene 8	pseudo	RPL19P8	ribosomal protein L19 pseudogene 8	O	-	20201124	-
9606	391722	MYL12BP2	-	-	HGNC:HGNC:51650	4	4q35.1	MYL12B pseudogene 2	pseudo	MYL12BP2	MYL12B pseudogene 2	O	myosin light chain 12B pseudogene 2|myosin regulatory light chain 12B pseudogene	20201125	-
9606	391723	HELT	-	HCM1228|HESL|Mgn|bHLHb44	MIM:617546|HGNC:HGNC:33783|Ensembl:ENSG00000187821	4	4q35.1	helt bHLH transcription factor	protein-coding	HELT	helt bHLH transcription factor	O	hairy and enhancer of split-related protein HELT|HES/HEY-like transcription factor|Hes-like transcription factor|Hey-like transcription factor|Hey-like transcriptional repressor|Megane bHLH factor	20201213	-
9606	391738	RPL29P13	-	RPL29_5_543	HGNC:HGNC:36461	5	5p15.2	ribosomal protein L29 pseudogene 13	pseudo	RPL29P13	ribosomal protein L29 pseudogene 13	O	-	20201124	-
9606	391739	CCT6P2	-	CCT6-1P	HGNC:HGNC:35150|Ensembl:ENSG00000250526	5	5p15.2	chaperonin containing TCP1 subunit 6 pseudogene 2	pseudo	CCT6P2	chaperonin containing TCP1 subunit 6 pseudogene 2	O	chaperonin containing TCP1, subunit 6 (zeta) pseudogene 2	20201124	-
9606	391741	LOC391741	-	-	Ensembl:ENSG00000248699	5	5p15.1	actin, beta-like 2 pseudogene	pseudo	-	-	-	-	20201124	-
9606	391742	TAF11L2	-	-	HGNC:HGNC:53845|Ensembl:ENSG00000284373	5	5p15.1	TATA-box binding protein associated factor 11 like 2	pseudo	TAF11L2	TATA-box binding protein associated factor 11 like 2	O	Putative TAF11-like protein ENSP00000332601|TAF11 RNA polymerase II, TATA box binding protein (TBP)-associated factor, 28kDa pseudogene|TBP-associated factor 11 pseudogene	20201213	-
9606	391744	H3P18	-	-	HGNC:HGNC:54452|Ensembl:ENSG00000249620	5	5p15.1	H3 histone pseudogene 18	pseudo	H3P18	H3 histone pseudogene 18	O	H3 histone, family 3B (H3.3B) pseudogene	20201124	-
9606	391746	TAF11L4	-	-	HGNC:HGNC:53847	5	5p15.1	TATA-box binding protein associated factor 11 like 4	pseudo	TAF11L4	TATA-box binding protein associated factor 11 like 4	O	TAF11 RNA polymerase II, TATA box binding protein (TBP)-associated factor, 28kDa pseudogene	20201124	-
9606	391747	TAF11L6	-	-	HGNC:HGNC:53849	5	5p15.1	TATA-box binding protein associated factor 11 like 6	pseudo	TAF11L6	TATA-box binding protein associated factor 11 like 6	O	TAF11 RNA polymerase II, TATA box binding protein (TBP)-associated factor, 28kDa pseudogene	20201124	-
9606	391765	H3P21	-	H3.Z|p01	HGNC:HGNC:54455|Ensembl:ENSG00000250386	5	5p15.1	H3 histone pseudogene 21	pseudo	H3P21	H3 histone pseudogene 21	O	-	20201124	-
9606	391768	LOC391768	-	-	Ensembl:ENSG00000248542	5	5p15.1	TAF11 RNA polymerase II, TATA box binding protein (TBP)-associated factor, 28kDa pseudogene	pseudo	-	-	-	-	20201124	-
9606	391769	H3Y1	-	H3.Y|H3.Y.1	HGNC:HGNC:43735|Ensembl:ENSG00000269466	5	5p15.1	H3.Y histone 1	protein-coding	H3Y1	H3.Y histone 1	O	histone H3.Y|H3 histone, family 3B (H3.3B) pseudogene|Histone H3.Y|histone H3.Y1|histone cluster 2, H3c pseudogene	20201124	-
9606	391771	LOC391771	-	-	-	5	5p14.2	protein tyrosine phosphatase non-receptor type 11 pseudogene	pseudo	-	-	-	-	20201124	-
9606	391777	RPS4XP6	-	RPS4P6|RPS4X_2_555	HGNC:HGNC:36057|Ensembl:ENSG00000244073	5	5p13.2	ribosomal protein S4X pseudogene 6	pseudo	RPS4XP6	ribosomal protein S4X pseudogene 6	O	ribosomal protein S4, X-linked pseudogene	20201124	-
9606	391798	LOC391798	-	-	Ensembl:ENSG00000251419	5	5q13.3	karyopherin subunit alpha 7 pseudogene	pseudo	-	-	-	-	20201124	-
9606	391803	KRT18P45	-	-	HGNC:HGNC:33415|Ensembl:ENSG00000249438	5	5q14.1	keratin 18 pseudogene 45	pseudo	KRT18P45	keratin 18 pseudogene 45	O	-	20201209	-
9606	391804	RBMX2P5	-	-	HGNC:HGNC:39927	5	5q14.1	RBMX2 pseudogene 5	pseudo	RBMX2P5	RBMX2 pseudogene 5	O	RNA binding motif protein, X-linked 2 pseudogene 5	20201124	-
9606	391811	POLD2P1	-	-	HGNC:HGNC:41522	5	5q15	DNA polymerase delta 2, accessory subunit pseudogene 1	pseudo	POLD2P1	DNA polymerase delta 2, accessory subunit pseudogene 1	O	polymerase (DNA directed), delta 2, accessory subunit pseudogene 1|polymerase (DNA directed), delta 2, regulatory subunit 50kDa pseudogene 1|polymerase (DNA) delta 2, accessory subunit pseudogene 1	20201124	-
9606	391813	LOC391813	-	-	-	5	5q15	zinc finger DHHC-type palmitoyltransferase 3 pseudogene	pseudo	-	-	-	zinc finger DHHC-type containing 3 pseudogene	20201124	-
9606	391819	KRT18P42	-	-	HGNC:HGNC:33412|Ensembl:ENSG00000214794	5	5q21.3	keratin 18 pseudogene 42	pseudo	KRT18P42	keratin 18 pseudogene 42	O	-	20201124	-
9606	391825	RPL23AP44	-	RPL23A_14_607	HGNC:HGNC:35955	5	5q23.1	ribosomal protein L23a pseudogene 44	pseudo	RPL23AP44	ribosomal protein L23a pseudogene 44	O	-	20201124	-
9606	391827	KRT18P16	-	-	HGNC:HGNC:33384|Ensembl:ENSG00000235275	5	5q23.2	keratin 18 pseudogene 16	pseudo	KRT18P16	keratin 18 pseudogene 16	O	-	20201124	-
9606	391828	RPL28P3	-	RPL28_3_609	HGNC:HGNC:35973	5	5q23.2	ribosomal protein L28 pseudogene 3	pseudo	RPL28P3	ribosomal protein L28 pseudogene 3	O	-	20201124	-
9606	391833	RPS10P11	-	RPS10_6_615	HGNC:HGNC:36775|Ensembl:ENSG00000243648	5	5q31.1	ribosomal protein S10 pseudogene 11	pseudo	RPS10P11	ribosomal protein S10 pseudogene 11	O	-	20201124	-
9606	391834	ANKRD49P3	-	-	HGNC:HGNC:54621	5	5q31.1	ANKRD49 pseudogene 3	pseudo	ANKRD49P3	ANKRD49 pseudogene 3	O	ankyrin repeat domain 49 pseudogene	20201124	-
9606	391836	RPL10AP10	-	RPL10A_4_618	HGNC:HGNC:35971	5	5q31.2	ribosomal protein L10a pseudogene 10	pseudo	RPL10AP10	ribosomal protein L10a pseudogene 10	O	-	20201124	-
9606	391845	RPS15P6	-	RPS15_3_634	HGNC:HGNC:36653|Ensembl:ENSG00000253600	5	5q34	ribosomal protein S15 pseudogene 6	pseudo	RPS15P6	ribosomal protein S15 pseudogene 6	O	-	20201124	-
9606	391850	RPL7AP33	-	RPL7A_12_639	HGNC:HGNC:36679|Ensembl:ENSG00000254200	5	5q35.1	ribosomal protein L7a pseudogene 33	pseudo	RPL7AP33	ribosomal protein L7a pseudogene 33	O	-	20201124	-
9606	392027	LOC392027	-	-	Ensembl:ENSG00000223970	7	7p12.1	ribosome binding protein 1 homolog 180kDa (dog) pseudogene	pseudo	-	-	-	ribosome receptor pseudogene	20201124	-
9606	392100	PSMC1P3	-	-	HGNC:HGNC:39778|Ensembl:ENSG00000231244	7	7q33	proteasome 26S subunit, ATPase 1 pseudogene 3	pseudo	PSMC1P3	proteasome 26S subunit, ATPase 1 pseudogene 3	O	proteasome (prosome, macropain) 26S subunit, ATPase, 1 pseudogene 3|proteasome 26S subunit, ATPase, 1 pseudogene	20201124	-
9606	392106	OR9A3P	-	OR9A6P	HGNC:HGNC:15094|Ensembl:ENSG00000240031	7	7q34	olfactory receptor family 9 subfamily A member 3 pseudogene	pseudo	OR9A3P	olfactory receptor family 9 subfamily A member 3 pseudogene	O	olfactory receptor, family 9, subfamily A, member 6 pseudogene	20201124	-
9606	392132	OR2R1P	-	OR2R1|OST058	HGNC:HGNC:8274|Ensembl:ENSG00000236853	7	7q35	olfactory receptor family 2 subfamily R member 1, pseudogene	pseudo	OR2R1P	olfactory receptor family 2 subfamily R member 1, pseudogene	O	-	20201124	-
9606	392133	OR10AC1	-	OR10AC1P	HGNC:HGNC:14758	7	7q35	olfactory receptor family 10 subfamily AC member 1 (gene/pseudogene)	protein-coding	OR10AC1	olfactory receptor family 10 subfamily AC member 1 (gene/pseudogene)	O	olfactory receptor 10AC1|Olfactory receptor OR7-5|Putative olfactory receptor 10AC1|olfactory receptor, family 10, subfamily AC, member 1 pseudogene|olfactory receptor, family 10, subfamily W, member 1 pseudogene|seven transmembrane helix receptor	20201124	-
9606	392138	OR2A25	-	OR2A24P|OR2A25P|OR2A27	HGNC:HGNC:19562|Ensembl:ENSG00000221933	7	7q35	olfactory receptor family 2 subfamily A member 25	protein-coding	OR2A25	olfactory receptor family 2 subfamily A member 25	O	olfactory receptor 2A25|olfactory receptor 2A27|olfactory receptor, family 2, subfamily A, member 24 pseudogene|olfactory receptor, family 2, subfamily A, member 25 pseudogene|olfactory receptor, family 2, subfamily A, member 27	20201213	-
9606	392140	OR2A13P	-	-	HGNC:HGNC:15083	7	7q35	olfactory receptor family 2 subfamily A member 13 pseudogene	pseudo	OR2A13P	olfactory receptor family 2 subfamily A member 13 pseudogene	O	-	20201124	-
9606	392145	LOC392145	-	-	Ensembl:ENSG00000274133	7	7q36.1	exosome component 6 pseudogene	pseudo	-	-	-	-	20201124	-
9606	392180	LOC392180	-	-	Ensembl:ENSG00000253571	8	8p23.2	transcriptional adaptor 1 pseudogene	pseudo	-	-	-	-	20201124	-
9606	392181	RPL23AP96	-	-	HGNC:HGNC:51631	8	8p23.1	ribosomal protein L23a pseudogene 96	pseudo	RPL23AP96	ribosomal protein L23a pseudogene 96	O	-	20201124	-
9606	392187	LOC392187	-	-	Ensembl:ENSG00000255211	8	8p23.1	ubiquitin carboxyl-terminal hydrolase 17-like protein 2-like	pseudo	-	-	-	-	20201124	-
9606	392188	USP17L8	-	USP17L10	HGNC:HGNC:37181|Ensembl:ENSG00000237038	8	8p23.1	ubiquitin specific peptidase 17 like family member 8	protein-coding	USP17L8	ubiquitin specific peptidase 17 like family member 8	O	inactive ubiquitin carboxyl-terminal hydrolase 17-like protein 8|ubiquitin specific peptidase 17-like 8	20201213	-
9606	392193	RPL19P13	-	RPL19_8_875	HGNC:HGNC:36879|Ensembl:ENSG00000239315	8	8p23.1	ribosomal protein L19 pseudogene 13	pseudo	RPL19P13	ribosomal protein L19 pseudogene 13	O	-	20201124	-
9606	392194	OR7E158P	-	-	HGNC:HGNC:31232|Ensembl:ENSG00000254948	8	8p23.1	olfactory receptor family 7 subfamily E member 158 pseudogene	pseudo	OR7E158P	olfactory receptor family 7 subfamily E member 158 pseudogene	O	-	20201124	-
9606	392196	LOC392196	-	-	Ensembl:ENSG00000254923	8	8p23.1	ubiquitin specific peptidase 17-like family member 2 pseudogene	pseudo	-	-	-	deubiquitinating enzyme 3 pseudogene|ubiquitin carboxyl-terminal hydrolase 17-like pseudogene|ubiquitin specific peptidase 17-like 2 pseudogene	20201124	-
9606	392197	USP17L7	-	-	HGNC:HGNC:37180|Ensembl:ENSG00000226430	8	8p23.1	ubiquitin specific peptidase 17 like family member 7	protein-coding	USP17L7	ubiquitin specific peptidase 17 like family member 7	O	inactive ubiquitin carboxyl-terminal hydrolase 17-like protein 7|ubiquitin specific peptidase 17-like 7	20201213	-
9606	392206	RPL10AP11	-	RPL10A_4_880	HGNC:HGNC:35875|Ensembl:ENSG00000244593	8	8p22	ribosomal protein L10a pseudogene 11	pseudo	RPL10AP11	ribosomal protein L10a pseudogene 11	O	-	20201124	-
9606	392209	HSPA8P11	-	-	HGNC:HGNC:44926	8	8p12	heat shock protein family A (Hsp70) member 8 pseudogene 11	pseudo	HSPA8P11	heat shock protein family A (Hsp70) member 8 pseudogene 11	O	heat shock 70kDa protein 8 pseudogene 11	20201124	-
9606	392214	KRT18P37	-	-	HGNC:HGNC:33406|Ensembl:ENSG00000253943	8	8p11.21	keratin 18 pseudogene 37	pseudo	KRT18P37	keratin 18 pseudogene 37	O	-	20201124	-
9606	392221	CHCHD2P10	-	-	HGNC:HGNC:39593	8	8q11.23	coiled-coil-helix-coiled-coil-helix domain containing 2 pseudogene 10	pseudo	CHCHD2P10	coiled-coil-helix-coiled-coil-helix domain containing 2 pseudogene 10	O	-	20201124	-
9606	392225	PDCL3P1	-	-	HGNC:HGNC:31826	8	8q12.1	PDCL3 pseudogene 1	pseudo	PDCL3P1	PDCL3 pseudogene 1	O	phosducin-like 3 pseudogene 1	20201124	-
9606	392226	LOC392226	-	-	-	8	8q12.3	serine/threonine-protein kinase PLK1-like	pseudo	-	-	-	-	20201124	-
9606	392232	LOC392232	-	-	-	8	8q21.11	transient receptor potential cation channel subfamily A member 1 pseudogene	pseudo	-	-	-	-	20201124	-
9606	392242	REXO1L8P	-	REXO1L8	HGNC:HGNC:35429	8	8q21.2	REXO1 like 8, pseudogene	pseudo	REXO1L8P	REXO1 like 8, pseudogene	O	REX1, RNA exonuclease 1 homolog-like 8, pseudogene	20201124	-
9606	392255	GDF6	-	BMP-13|BMP13|CDMP2|KFM|KFS|KFS1|KFSL|SGM1|SYNS4	MIM:601147|HGNC:HGNC:4221|Ensembl:ENSG00000156466	8	8q22.1	growth differentiation factor 6	protein-coding	GDF6	growth differentiation factor 6	O	growth/differentiation factor 6|bone morphogenetic protein 13|growth/differentiation factor 16	20210123	-
9606	392256	RPS26P6	-	RPS26_10_933	HGNC:HGNC:31090	8	8q22.3	ribosomal protein S26 pseudogene 6	pseudo	RPS26P6	ribosomal protein S26 pseudogene 6	O	-	20201124	-
9606	392262	RPSAP48	-	RPSA_15_943	HGNC:HGNC:36646|Ensembl:ENSG00000240590	8	8q23.2	ribosomal protein SA pseudogene 48	pseudo	RPSAP48	ribosomal protein SA pseudogene 48	O	-	20201124	-
9606	392264	LOC392264	-	-	-	8	8q24.12	zinc finger protein 532 pseudogene	pseudo	-	-	-	-	20201124	-
9606	392265	CDK5P1	-	CDK5PS	HGNC:HGNC:21261|Ensembl:ENSG00000235165	8	8q24.13	cyclin dependent kinase 5 pseudogene 1	pseudo	CDK5P1	cyclin dependent kinase 5 pseudogene 1	O	cyclin-dependent kinase 5 pseudogene	20201124	-
9606	392266	LOC392266	-	-	Ensembl:ENSG00000253336	8	8q24.13	hydroxysteroid 17-beta dehydrogenase 4 pseudogene	pseudo	-	-	-	17beta-hydroxysteroid dehydrogenase pseudogene	20201124	-
9606	392267	IMPDH1P6	-	-	HGNC:HGNC:33961	8	8q24.13	inosine monophosphate dehydrogenase 1 pseudogene 6	pseudo	IMPDH1P6	inosine monophosphate dehydrogenase 1 pseudogene 6	O	IMP (inosine monophosphate) dehydrogenase 1 pseudogene 6	20201124	-
9606	392268	LOC392268	-	-	-	8	8q24.13	neuropilin and tolloid like 2 pseudogene	pseudo	-	-	-	neuropilin (NRP) and tolloid (TLL)-like 2 pseudogene	20201124	-
9606	392271	RPL32P20	-	RPL32_12_951	HGNC:HGNC:35934|Ensembl:ENSG00000243537	8	8q24.22	ribosomal protein L32 pseudogene 20	pseudo	RPL32P20	ribosomal protein L32 pseudogene 20	O	-	20201124	-
9606	392275	SMPD5	-	MA-nSMase	HGNC:HGNC:52275	8	8q24.3	sphingomyelin phosphodiesterase 5 (pseudogene)	pseudo	SMPD5	sphingomyelin phosphodiesterase 5 (pseudogene)	O	mitochondria-associated nSMase	20201124	-
9606	392281	GPS2P1	-	-	HGNC:HGNC:49622|Ensembl:ENSG00000236496	9	9p24.2	G protein pathway suppressor 2 pseudogene 1	pseudo	GPS2P1	G protein pathway suppressor 2 pseudogene 1	O	-	20201124	-
9606	392282	RPS5P6	-	RPS5_2_957	HGNC:HGNC:35960|Ensembl:ENSG00000220105	9	9p24.1	RPS5 pseudogene 6	pseudo	RPS5P6	RPS5 pseudogene 6	O	ribosomal protein S5 pseudogene 6	20201124	-
9606	392285	PPIAP33	-	-	HGNC:HGNC:49752	9	9p24.1	peptidylprolyl isomerase A pseudogene 33	pseudo	PPIAP33	peptidylprolyl isomerase A pseudogene 33	O	peptidylprolyl isomerase A (cyclophilin A) pseudogene 33	20201124	-
9606	392288	MAP1LC3BP1	-	-	HGNC:HGNC:49783	9	9p22.1	microtubule associated protein 1 light chain 3 beta pseudogene 1	pseudo	MAP1LC3BP1	microtubule associated protein 1 light chain 3 beta pseudogene 1	O	-	20201124	-
9606	392292	IFNWP5	-	-	HGNC:HGNC:5454|Ensembl:ENSG00000232138	9	9p21.3	interferon omega 1 pseudogene 5	pseudo	IFNWP5	interferon omega 1 pseudogene 5	O	interferon, omega 5 (pseudogene)	20201124	-
9606	392298	CTAGE12P	-	-	HGNC:HGNC:37297|Ensembl:ENSG00000215441	9	9p21.2	CTAGE family member 12, pseudogene	pseudo	CTAGE12P	CTAGE family member 12, pseudogene	O	-	20201124	-
9606	392301	SLC25A5P8	-	-	HGNC:HGNC:35469	9	9p21.1	solute carrier family 25 member 5 pseudogene 8	pseudo	SLC25A5P8	solute carrier family 25 member 5 pseudogene 8	O	solute carrier family 25 (mitochondrial carrier; adenine nucleotide translocator), member 5 pseudogene 8	20201124	-
9606	392302	ASS1P12	-	ASSP12	HGNC:HGNC:762|Ensembl:ENSG00000237437	9	9p21.1	argininosuccinate synthetase 1 pseudogene 12	pseudo	ASS1P12	argininosuccinate synthetase 1 pseudogene 12	O	argininosuccinate synthetase pseudogene 12	20201124	-
9606	392305	GLULP4	-	GLULP	HGNC:HGNC:4345|Ensembl:ENSG00000178723	9	9p13.3	glutamate-ammonia ligase pseudogene 4	pseudo	GLULP4	glutamate-ammonia ligase pseudogene 4	O	glutamate-ammonia ligase (glutamine synthase) pseudogene|glutamate-ammonia ligase (glutamine synthetase) pseudogene 4	20201124	-
9606	392307	FAM221B	-	C9orf128	HGNC:HGNC:30762|Ensembl:ENSG00000204930	9	9p13.3	family with sequence similarity 221 member B	protein-coding	FAM221B	family with sequence similarity 221 member B	O	protein FAM221B|uncharacterized protein C9orf128	20201124	-
9606	392308	OR13E1P	-	OR13E2|OST741	HGNC:HGNC:15107|Ensembl:ENSG00000236083	9	9p13.3	olfactory receptor family 13 subfamily E member 1 pseudogene	pseudo	OR13E1P	olfactory receptor family 13 subfamily E member 1 pseudogene	O	olfactory receptor, family 13, subfamily E, member 2	20201124	-
9606	392309	OR13J1	-	OR9-2	HGNC:HGNC:15108|Ensembl:ENSG00000168828	9	9p13.3	olfactory receptor family 13 subfamily J member 1	protein-coding	OR13J1	olfactory receptor family 13 subfamily J member 1	O	olfactory receptor 13J1|olfactory receptor OR9-2	20201124	-
9606	392310	PGAM1P2	-	-	HGNC:HGNC:42449	9	9p13.3	phosphoglycerate mutase 1 pseudogene 2	pseudo	PGAM1P2	phosphoglycerate mutase 1 pseudogene 2	O	-	20201124	-
9606	392311	OR13C6P	-	OR37B	HGNC:HGNC:15101|Ensembl:ENSG00000179443	9	9p13.3	olfactory receptor family 13 subfamily C member 6 pseudogene	pseudo	OR13C6P	olfactory receptor family 13 subfamily C member 6 pseudogene	O	Putative olfactory receptor ENSP00000348552	20201124	-
9606	392313	OR2S1P	-	OR37D|OST611	HGNC:HGNC:8275	9	9p13.3	olfactory receptor family 2 subfamily S member 1 pseudogene	pseudo	OR2S1P	olfactory receptor family 2 subfamily S member 1 pseudogene	O	-	20201124	-
9606	392322	ATP5F1AP8	-	ATP5A1P8|ATP5A1P9	HGNC:HGNC:37666|Ensembl:ENSG00000234720	9	9p12	ATP synthase F1 subunit alpha pseudogene 8	pseudo	ATP5F1AP8	ATP synthase F1 subunit alpha pseudogene 8	O	ATP synthase, H+ transporting, mitochondrial F1 complex, alpha subunit 1 pseudogene 8|ATP synthase, H+ transporting, mitochondrial F1 complex, alpha subunit 1 pseudogene 9	20201124	-
9606	392334	LOC392334	-	-	-	9	9q21.11	calponin 2 pseudogene	pseudo	-	-	-	-	20201124	-
9606	392335	MYO5BP2	-	-	HGNC:HGNC:38496|Ensembl:ENSG00000238245	9	9q13	myosin VB pseudogene 2	pseudo	MYO5BP2	myosin VB pseudogene 2	O	-	20201124	-
9606	392343	CNN2P3	-	-	HGNC:HGNC:39528	9	9q13	calponin 2 pseudogene 3	pseudo	CNN2P3	calponin 2 pseudogene 3	O	-	20201124	-
9606	392350	BTF3P4	-	-	HGNC:HGNC:38566	9	9q21.13	basic transcription factor 3 pseudogene 4	pseudo	BTF3P4	basic transcription factor 3 pseudogene 4	O	-	20201124	-
9606	392352	PPIAP87	-	-	HGNC:HGNC:53711	9	9q21.13	peptidylprolyl isomerase A pseudogene 87	pseudo	PPIAP87	peptidylprolyl isomerase A pseudogene 87	O	peptidylprolyl isomerase A (cyclophilin A) pseudogene	20201124	-
9606	392358	RPS6P13	-	RPS6_6_992	HGNC:HGNC:35772	9	9q21.33	ribosomal protein S6 pseudogene 13	pseudo	RPS6P13	ribosomal protein S6 pseudogene 13	O	-	20201124	-
9606	392360	CTSL3P	-	CTSL3|HCTSL-s	HGNC:HGNC:33132|Ensembl:ENSG00000188029	9	9q21.33	cathepsin L family member 3, pseudogene	pseudo	CTSL3P	cathepsin L family member 3, pseudogene	O	cathepsin L-like protein	20201124	-
9606	392364	LOC392364	-	-	-	9	9q22.1	nuclear pore associated protein 1 pseudogene	pseudo	-	-	-	-	20201124	-
9606	392368	BEND3P2	-	-	HGNC:HGNC:45015|Ensembl:ENSG00000224809	9	9q22.31	BEN domain containing 3 pseudogene 2	pseudo	BEND3P2	BEN domain containing 3 pseudogene 2	O	-	20201124	-
9606	392371	KRT18P13	-	KRT18L3	HGNC:HGNC:6432|Ensembl:ENSG00000214417	9	9q22.33	keratin 18 pseudogene 13	pseudo	KRT18P13	keratin 18 pseudogene 13	O	keratin 18-like 3	20201124	-
9606	392374	GAPDHP26	-	-	HGNC:HGNC:37778|Ensembl:ENSG00000229541	9	9q31.1	glyceraldehyde 3 phosphate dehydrogenase pseudogene 26	pseudo	GAPDHP26	glyceraldehyde 3 phosphate dehydrogenase pseudogene 26	O	glyceraldehyde-3-phosphate dehydrogenase pseudogene	20201124	-
9606	392375	OR13D2P	-	-	HGNC:HGNC:15105|Ensembl:ENSG00000237443	9	9q31.1	olfactory receptor family 13 subfamily D member 2 pseudogene	pseudo	OR13D2P	olfactory receptor family 13 subfamily D member 2 pseudogene	O	-	20201124	-
9606	392376	OR13C2	-	OR37K	HGNC:HGNC:14701|Ensembl:ENSG00000276119	9	9q31.1	olfactory receptor family 13 subfamily C member 2	protein-coding	OR13C2	olfactory receptor family 13 subfamily C member 2	O	olfactory receptor 13C2|olfactory receptor OR9-12	20201124	-
9606	392377	OR13C1P	-	OR37M	HGNC:HGNC:14699	9	9q31.1	olfactory receptor family 13 subfamily C member 1 pseudogene	pseudo	OR13C1P	olfactory receptor family 13 subfamily C member 1 pseudogene	O	-	20201124	-
9606	392382	RPL31P43	-	RPL31_21_1004	HGNC:HGNC:36512|Ensembl:ENSG00000213557	9	9q31.2	ribosomal protein L31 pseudogene 43	pseudo	RPL31P43	ribosomal protein L31 pseudogene 43	O	-	20201124	-
9606	392387	AHCYP2	-	-	HGNC:HGNC:44994|Ensembl:ENSG00000238181	9	9q33.2	adenosylhomocysteinase pseudogene 2	pseudo	AHCYP2	adenosylhomocysteinase pseudogene 2	O	-	20201124	-
9606	392390	OR1L6	-	HG16|OR1K1|OR1L7|OR9-30	HGNC:HGNC:8218|Ensembl:ENSG00000171459	9	9q33.2	olfactory receptor family 1 subfamily L member 6	protein-coding	OR1L6	olfactory receptor family 1 subfamily L member 6	O	olfactory receptor 1L6|olfactory receptor 1L7|olfactory receptor OR9-30|olfactory receptor, family 1, subfamily L, member 7	20201124	-
9606	392391	OR5C1	-	OR5C2P|OR9-31|OR9-F	HGNC:HGNC:8331|Ensembl:ENSG00000148215	9	9q33.2	olfactory receptor family 5 subfamily C member 1	protein-coding	OR5C1	olfactory receptor family 5 subfamily C member 1	O	olfactory receptor 5C1|hRPK-465_F_21|olfactory receptor 5C2|olfactory receptor 9-F|olfactory receptor, family 5, subfamily C, member 2 pseudogene	20201124	-
9606	392392	OR1K1	-	hg99	HGNC:HGNC:8212|Ensembl:ENSG00000165204	9	9q33.2	olfactory receptor family 1 subfamily K member 1	protein-coding	OR1K1	olfactory receptor family 1 subfamily K member 1	O	olfactory receptor 1K1	20201213	-
9606	392399	LCN9	-	HEL129	MIM:612903|HGNC:HGNC:17442|Ensembl:ENSG00000148386	9	9q34.3	lipocalin 9	protein-coding	LCN9	lipocalin 9	O	epididymal-specific lipocalin-9|MUP-like lipocalin|epididymis luminal protein 129	20201124	-
9606	392424	RPS5P8	-	RPS5_5_1762	HGNC:HGNC:36531|Ensembl:ENSG00000237730	X	Xp22.31	RPS5 pseudogene 8	pseudo	RPS5P8	RPS5 pseudogene 8	O	ribosomal protein S5 pseudogene 8	20201124	-
9606	392425	RPS27AP17	-	RPS27A_9_1763	HGNC:HGNC:36877	X	Xp22.31	RPS27A pseudogene 17	pseudo	RPS27AP17	RPS27A pseudogene 17	O	ribosomal protein S27a pseudogene 17	20201124	-
9606	392426	NOLC1P1	-	-	HGNC:HGNC:54890|Ensembl:ENSG00000225271	X	Xp22.31	NOLC1 pseudogene 1	pseudo	NOLC1P1	NOLC1 pseudogene 1	O	-	20201124	-
9606	392428	NPM1P9	-	-	HGNC:HGNC:7929	X	Xp22.2	nucleophosmin 1 pseudogene 9	pseudo	NPM1P9	nucleophosmin 1 pseudogene 9	O	nucleophosmin (nucleolar phosphoprotein B23, numatrin) pseudogene|nucleophosmin 1 (nucleolar phosphoprotein B23, numatrin) pseudogene 9	20201124	-
9606	392433	MAGEB6B	-	MAGEB6P1	HGNC:HGNC:28824	X	Xp21.3	MAGE family member B6B	pseudo	MAGEB6B	MAGE family member B6B	O	MAGE family member B6 pseudogene 1|melanoma antigen family B, 6 pseudogene 1|melanoma antigen family B, 6B pseudogene|melanoma antigen family B6 pseudogene 1	20201124	-
9606	392435	LOC392435	-	-	-	X	Xp21.3	MAGE family member B3 pseudogene	pseudo	-	-	-	melanoma antigen family B, 3 pseudogene|melanoma antigen family B3 pseudogene	20201124	-
9606	392436	LOC392436	-	-	Ensembl:ENSG00000228345	X	Xp21.3	MAGE family member B4 pseudogene	pseudo	-	-	-	MAGE-B13 pseudogene|melanoma antigen family B, 4 pseudogene|melanoma antigen family B4 pseudogene	20201124	-
9606	392437	FTLP2	-	FTLL2	HGNC:HGNC:4001	X	Xp21.2	ferritin light chain pseudogene 2	pseudo	FTLP2	ferritin light chain pseudogene 2	O	ferritin, light polypeptide pseudogene 2|ferritin, light polypeptide-like 2 pseudogene	20201124	-
9606	392439	SRSF2P1	-	-	HGNC:HGNC:54922|Ensembl:ENSG00000236072	X	Xp21.1	SRSF2 pseudogene 1	pseudo	SRSF2P1	SRSF2 pseudogene 1	O	-	20201124	-
9606	392440	LOC392440	-	-	Ensembl:ENSG00000229347	X	Xp21.1	MAGE family member B18 pseudogene	pseudo	-	-	-	melanoma antigen family B, 18 pseudogene|melanoma antigen family B18 pseudogene	20201124	-
9606	392442	BAG1P1	-	-	HGNC:HGNC:54932	X	Xp11.4	BAG1 pseudogene 1	pseudo	BAG1P1	BAG1 pseudogene 1	O	BAG cochaperone 1 pseudogene|BCL2 associated athanogene 1 pseudogene	20201124	-
9606	392447	RPL32P36	-	RPL32_24_1772	HGNC:HGNC:36613	X	Xp11.4	ribosomal protein L32 pseudogene 36	pseudo	RPL32P36	ribosomal protein L32 pseudogene 36	O	-	20201124	-
9606	392451	RPL19P20	-	RPL19_12_1775	HGNC:HGNC:35713|Ensembl:ENSG00000229168	X	Xp11.3	ribosomal protein L19 pseudogene 20	pseudo	RPL19P20	ribosomal protein L19 pseudogene 20	O	-	20201124	-
9606	392452	MFFP3	-	-	HGNC:HGNC:54944	X	Xp11.3	MFF pseudogene 3	pseudo	MFFP3	MFF pseudogene 3	O	mitochondrial fission factor pseudogene	20201124	-
9606	392454	PCNAP3	-	-	HGNC:HGNC:43736	X	Xp11.3	proliferating cell nuclear antigen pseudogene 3	pseudo	PCNAP3	proliferating cell nuclear antigen pseudogene 3	O	-	20201124	-
9606	392456	CTNNBL1P1	-	-	HGNC:HGNC:54948|Ensembl:ENSG00000231235	X	Xp11.3	CTNNBL1 pseudogene 1	pseudo	CTNNBL1P1	CTNNBL1 pseudogene 1	O	catenin beta like 1 pseudogene	20201124	-
9606	392459	CXXC1P1	-	CXorf25|NCRNA00236	HGNC:HGNC:27864|Ensembl:ENSG00000187893	X	Xp11.23	CXXC finger protein 1 pseudogene 1	pseudo	CXXC1P1	CXXC finger protein 1 pseudogene 1	O	CXXC finger 1 (PHD domain) pseudogene	20201124	-
9606	392465	GLOD5	-	-	HGNC:HGNC:33358|Ensembl:ENSG00000171433	X	Xp11.23	glyoxalase domain containing 5	protein-coding	GLOD5	glyoxalase domain containing 5	O	glyoxalase domain-containing protein 5	20201124	-
9606	392477	MDH1P1	-	-	HGNC:HGNC:54968	X	Xp11.21	MDH1 pseudogene 1	pseudo	MDH1P1	MDH1 pseudogene 1	O	malate dehydrogenase 1, NAD (soluble) pseudogene	20201124	-
9606	392479	KRT8P17	-	-	HGNC:HGNC:33369|Ensembl:ENSG00000235124	X	Xp11.21	keratin 8 pseudogene 17	pseudo	KRT8P17	keratin 8 pseudogene 17	O	-	20201124	-
9606	392485	ATXN7L3P1	-	-	HGNC:HGNC:54980|Ensembl:ENSG00000215168	X	Xq12	ATXN7L3 pseudogene 1	pseudo	ATXN7L3P1	ATXN7L3 pseudogene 1	O	ataxin 7 like 3 pseudogene	20201124	-
9606	392486	GPR165P	-	PGR15	HGNC:HGNC:21462	X	Xq12	G protein-coupled receptor 165, pseudogene	pseudo	GPR165P	G protein-coupled receptor 165, pseudogene	O	6530406P05Rik|G protein-coupled receptor 83 pseudogene|G protein-coupled receptor orphanA7	20201124	-
9606	392489	RHOG2P	-	-	HGNC:HGNC:54953|Ensembl:ENSG00000213706	X	Xq13.1	RHOG family member 2, pseudogene	pseudo	RHOG2P	RHOG family member 2, pseudogene	O	ras homolog family member G pseudogene	20201124	-
9606	392490	FLJ44635	-	-	Ensembl:ENSG00000204131	X	Xq13.1	TPT1-like protein	protein-coding	-	-	-	TPT1-like protein	20201124	-
9606	392497	RPS6P26	-	RPS6_11_1786	HGNC:HGNC:36713|Ensembl:ENSG00000213269	X	Xq13.2	ribosomal protein S6 pseudogene 26	pseudo	RPS6P26	ribosomal protein S6 pseudogene 26	O	-	20201124	-
9606	392501	RPL26P36	-	RPL26_16_1792	HGNC:HGNC:36685|Ensembl:ENSG00000225912	X	Xq21.31	ribosomal protein L26 pseudogene 36	pseudo	RPL26P36	ribosomal protein L26 pseudogene 36	O	-	20201124	-
9606	392505	RPL6P29	-	RPL6_17_1796	HGNC:HGNC:36382|Ensembl:ENSG00000236243	X	Xq21.33	ribosomal protein L6 pseudogene 29	pseudo	RPL6P29	ribosomal protein L6 pseudogene 29	O	-	20201124	-
9606	392508	RAD21P1	-	-	HGNC:HGNC:55032|Ensembl:ENSG00000238116	X	Xq22.1	RAD21 pseudogene 1	pseudo	RAD21P1	RAD21 pseudogene 1	O	RAD21 homolog pseudogene	20201124	-
9606	392509	ARL13A	-	ARL13|dJ341D10.2	HGNC:HGNC:31709|Ensembl:ENSG00000174225	X	Xq22.1	ADP ribosylation factor like GTPase 13A	protein-coding	ARL13A	ADP ribosylation factor like GTPase 13A	O	ADP-ribosylation factor-like protein 13A|ADP-ribosylation factor-like 13|ADP-ribosylation factor-like 13A	20201124	-
9606	392510	YWHAQP8	-	-	HGNC:HGNC:37687	X	Xq22.1	YWHAQ pseudogene 8	pseudo	YWHAQP8	YWHAQ pseudogene 8	O	tyrosine 3/tryptophan 5 -monooxygenase activation protein, theta polypeptide pseudogene	20201124	-
9606	392516	KRT18P49	-	-	HGNC:HGNC:33419|Ensembl:ENSG00000214720	X	Xq22.3	keratin 18 pseudogene 49	pseudo	KRT18P49	keratin 18 pseudogene 49	O	-	20201124	-
9606	392517	NCBP2L	-	dJ820B18.1	HGNC:HGNC:31795|Ensembl:ENSG00000170935	X	Xq22.3	nuclear cap binding protein subunit 2 like	protein-coding	NCBP2L	nuclear cap binding protein subunit 2 like	O	nuclear cap-binding protein subunit 2-like	20201124	-
9606	392520	RPS5P7	-	RPS5_3_1801	HGNC:HGNC:36881|Ensembl:ENSG00000225381	X	Xq23	RPS5 pseudogene 7	pseudo	RPS5P7	RPS5 pseudogene 7	O	ribosomal protein S5 pseudogene 7	20201124	-
9606	392522	RPL18AP15	-	RPL18A_4_1802	HGNC:HGNC:36010|Ensembl:ENSG00000236189	X	Xq23	ribosomal protein L18a pseudogene 15	pseudo	RPL18AP15	ribosomal protein L18a pseudogene 15	O	-	20201124	-
9606	392525	AKR1B1P8	-	-	HGNC:HGNC:33496	X	Xq23	aldo-keto reductase family 1 member B1 pseudogene 8	pseudo	AKR1B1P8	aldo-keto reductase family 1 member B1 pseudogene 8	O	aldo-keto reductase family 1, member B1 (aldose reductase) pseudogene	20201124	-
9606	392529	COBLP1	-	-	HGNC:HGNC:55060|Ensembl:ENSG00000231270	X	Xq24	COBL pseudogene 1	pseudo	COBLP1	COBL pseudogene 1	O	cordon-bleu WH2 repeat protein pseudogene|cordon-bleu homolog pseudogene	20201124	-
9606	392536	FBLIM1P1	-	-	HGNC:HGNC:55107	X	Xq25	FBLIM1 pseudogene 1	pseudo	FBLIM1P1	FBLIM1 pseudogene 1	O	filamin binding LIM protein 1 pseudogene	20201124	-
9606	392538	RUVBL2P1	-	-	HGNC:HGNC:55128|Ensembl:ENSG00000226802	X	Xq25	RUVBL2 pseudogene 1	pseudo	RUVBL2P1	RUVBL2 pseudogene 1	O	RuvB like AAA ATPase 2 pseudogene	20201124	-
9606	392539	TJAP1P1	-	-	HGNC:HGNC:55129	X	Xq25	TJAP1 pseudogene 1	pseudo	TJAP1P1	TJAP1 pseudogene 1	O	tight junction associated protein 1 (peripheral) pseudogene|tight junction associated protein 1 pseudogene	20201124	-
9606	392540	OR11N1P	-	-	HGNC:HGNC:19582|Ensembl:ENSG00000185903	X	Xq26.2	olfactory receptor family 11 subfamily N member 1 pseudogene	pseudo	OR11N1P	olfactory receptor family 11 subfamily N member 1 pseudogene	O	-	20201124	-
9606	392543	AGKP2	-	-	HGNC:HGNC:55132|Ensembl:ENSG00000228819	X	Xq26.2	AGK pseudogene 2	pseudo	AGKP2	AGK pseudogene 2	O	acylglycerol kinase pseudogene	20201124	-
9606	392545	HMGB3P31	-	-	HGNC:HGNC:39334|Ensembl:ENSG00000231929	X	Xq26.3	high mobility group box 3 pseudogene 31	pseudo	HMGB3P31	high mobility group box 3 pseudogene 31	O	high mobility group protein B3-like protein-like pseudogene	20201124	-
9606	392547	CROCCP1	-	CROCCP	HGNC:HGNC:33602|Ensembl:ENSG00000225769	X	Xq26.3	CROCC pseudogene 1	pseudo	CROCCP1	CROCC pseudogene 1	O	ciliary rootlet coiled-coil, rootletin pseudogene 1	20201124	-
9606	392552	KRT8P6	-	-	HGNC:HGNC:33360|Ensembl:ENSG00000214930	X	Xq26.3	keratin 8 pseudogene 6	pseudo	KRT8P6	keratin 8 pseudogene 6	O	-	20201124	-
9606	392555	LOC392555	-	-	Ensembl:ENSG00000225469	X	Xq27.2	MAGE family member C2 pseudogene	pseudo	-	-	-	melanoma antigen family C, 2 pseudogene|melanoma antigen family C2 pseudogene	20201124	-
9606	392557	RPL19P21	-	RPL19_13_1819	HGNC:HGNC:35868|Ensembl:ENSG00000230508	X	Xq28	ribosomal protein L19 pseudogene 21	pseudo	RPL19P21	ribosomal protein L19 pseudogene 21	O	-	20201124	-
9606	392561	OR3B1P	-	-	HGNC:HGNC:14839|Ensembl:ENSG00000237619	X	Xq28	olfactory receptor family 3 subfamily B member 1 pseudogene	pseudo	OR3B1P	olfactory receptor family 3 subfamily B member 1 pseudogene	O	-	20201124	-
9606	392597	TRAPPC2P7	-	SEDLP7	HGNC:HGNC:10716	Y	Yq11.222	trafficking protein particle complex 2 pseudogene 7	pseudo	TRAPPC2P7	trafficking protein particle complex 2 pseudogene 7	O	spondyloepiphyseal dysplasia, late, pseudogene 7	20201124	-
9606	392603	ZNF736P2Y	-	ZNF736P2|ZNF736PY2	HGNC:HGNC:37727	Y	Yq11.23	zinc finger protein 736 pseudogene 2, Y-linked	pseudo	ZNF736P2Y	zinc finger protein 736 pseudogene 2, Y-linked	O	zinc finger protein 736 pseudogene, Y-linked 2	20201124	-
9606	392617	ELFN1	-	PPP1R28	MIM:614964|HGNC:HGNC:33154|Ensembl:ENSG00000225968	7	7p22.3	extracellular leucine rich repeat and fibronectin type III domain containing 1	protein-coding	ELFN1	extracellular leucine rich repeat and fibronectin type III domain containing 1	O	protein ELFN1|extracellular leucine-rich repeat and fibronectin type III containing 1|extracellular leucine-rich repeat and fibronectin type-III domain-containing protein 1|protein phosphatase 1 regulatory subunit 28	20201124	-
9606	392636	AGMO	-	TMEM195	MIM:613738|HGNC:HGNC:33784|Ensembl:ENSG00000187546	7	7p21.2	alkylglycerol monooxygenase	protein-coding	AGMO	alkylglycerol monooxygenase	O	alkylglycerol monooxygenase|glyceryl-ether monooxygenase|transmembrane protein 195	20210114	-
9606	392713	PMS2P12	-	PMS2L12|PMSL12	HGNC:HGNC:13641|Ensembl:ENSG00000228546	7	7q22.1	PMS1 homolog 2, mismatch repair system component pseudogene 12	pseudo	PMS2P12	PMS1 homolog 2, mismatch repair system component pseudogene 12	O	postmeiotic segregation increased 2 pseudogene 12|postmeiotic segregation increased 2-like 12 pseudogene|postmeiotic segregation increased 2-like protein 12	20201209	-
9606	392748	RPS27P17	-	RPS27_5_819	HGNC:HGNC:36291	7	7q21.3	ribosomal protein S27 pseudogene 17	pseudo	RPS27P17	ribosomal protein S27 pseudogene 17	O	-	20201124	-
9606	392752	OR7E7P	-	-	HGNC:HGNC:8457|Ensembl:ENSG00000238228	7	7q21.3	olfactory receptor family 7 subfamily E member 7 pseudogene	pseudo	OR7E7P	olfactory receptor family 7 subfamily E member 7 pseudogene	O	-	20201124	-
9606	392781	RPS2P31	-	RPS2_15_841	HGNC:HGNC:36965|Ensembl:ENSG00000213296	7	7q31.33	ribosomal protein S2 pseudogene 31	pseudo	RPS2P31	ribosomal protein S2 pseudogene 31	O	-	20201124	-
9606	392787	LOC392787	-	-	Ensembl:ENSG00000224163	7	7q32.1	filamin C pseudogene	pseudo	-	-	-	-	20201124	-
9606	392843	IQCA1L	-	IQCA1P1	HGNC:HGNC:22831|Ensembl:ENSG00000278685	7	7q36.1	IQ motif containing with AAA domain 1 like	protein-coding	IQCA1L	IQ motif containing with AAA domain 1 like	O	IQ and AAA domain-containing protein 1-like|IQ and AAA domain-containing protein 1 pseudogene 1|IQ motif containing with AAA domain 1-like protein|putative IQ and AAA domain-containing protein 1 pseudogene 1|putative IQ and AAA domain-containing protein 1-like|putative IQ motif containing with AAA domain 1 pseudogene 1	20201124	-
9606	392862	GRID2IP	-	DELPHILIN	MIM:610639|HGNC:HGNC:18464|Ensembl:ENSG00000215045	7	7p22.1	Grid2 interacting protein	protein-coding	GRID2IP	Grid2 interacting protein	O	delphilin|glutamate receptor, ionotropic, delta 2 (Grid2) interacting protein 1|glutamate receptor, ionotropic, delta 2-interacting protein 1	20201208	-
9606	392872	RPL12P10	-	RPL12_8_793	HGNC:HGNC:22583|Ensembl:ENSG00000226279	7	7p15.3	ribosomal protein L12 pseudogene 10	pseudo	RPL12P10	ribosomal protein L12 pseudogene 10	O	TCAG_1783340	20201124	-
9606	392979	RPL18P4	-	RPL18_1_838	HGNC:HGNC:36144|Ensembl:ENSG00000234985	7	7q31.32	ribosomal protein L18 pseudogene 4	pseudo	RPL18P4	ribosomal protein L18 pseudogene 4	O	-	20201124	-
9606	393046	OR2A5	-	OR2A11P|OR2A26|OR2A8|OR7-138|OR7-141	HGNC:HGNC:8232|Ensembl:ENSG00000221836	7	7q35	olfactory receptor family 2 subfamily A member 5	protein-coding	OR2A5	olfactory receptor family 2 subfamily A member 5	O	olfactory receptor 2A5|olfactory receptor 2A26|olfactory receptor 2A8|olfactory receptor 7-138/7-141|olfactory receptor, family 2, subfamily A, member 11 pseudogene|olfactory receptor, family 2, subfamily A, member 26|olfactory receptor, family 2, subfamily A, member 8	20201124	-
9606	393093	MYP4	-	-	-	7	7q36	myopia 4 (high grade, autosomal dominant)	unknown	-	-	-	-	20191002	-
9606	394214	COL11A2P1	-	COL11A2P|cD0826Q1.1	HGNC:HGNC:13947|Ensembl:ENSG00000228688	6	6p21.32	collagen type XI alpha 2 pseudogene 1	pseudo	COL11A2P1	collagen type XI alpha 2 pseudogene 1	O	collagen, type XI, alpha 2 pseudogene	20201124	-
9606	394217	FGF7P2	-	FGF7L|PRED3	HGNC:HGNC:17193	21	21q11.2	fibroblast growth factor 7 pseudogene 2	pseudo	FGF7P2	fibroblast growth factor 7 pseudogene 2	O	fibroblast growth factor 7 (keratinocyte growth factor) pseudogene	20201124	-
9606	394254	GPR89P	-	C11H1.2-Lp|SH120P	HGNC:HGNC:13951	6	6p22.1	G protein-coupled receptor 89 pseudogene	pseudo	GPR89P	G protein-coupled receptor 89 pseudogene	O	-	20201124	-
9606	394255	RPS10P1	-	RPS10_7_669|RPS10p|dJ34B20.13	HGNC:HGNC:13981|Ensembl:ENSG00000217275	6	6p22.2	ribosomal protein S10 pseudogene 1	pseudo	RPS10P1	ribosomal protein S10 pseudogene 1	O	-	20201124	-
9606	394261	KLHL30-AS1	-	C2orf19	HGNC:HGNC:31018	2	2q37.3	KLHL30 antisense RNA 1	ncRNA	KLHL30-AS1	KLHL30 antisense RNA 1	O	KLHL30 antisense RNA 1 (non-protein coding)	20180805	-
9606	394263	MUC21	-	C6orf205|KMQK697|MUC-21	MIM:616991|HGNC:HGNC:21661|Ensembl:ENSG00000204544	6	6p21.33	mucin 21, cell surface associated	protein-coding	MUC21	mucin 21, cell surface associated	O	mucin-21|epiglycanin	20201124	-
9606	394269	BRCA1P1	-	LBRCA1|PsiBRCA1|pseudo-BRCA1	HGNC:HGNC:28470	17	17q21.31	BRCA1 pseudogene 1	pseudo	BRCA1P1	BRCA1 pseudogene 1	O	like BRCA1	20201124	-
9606	399473	SPRED3	-	Eve-3|spred-3	MIM:609293|HGNC:HGNC:31041|Ensembl:ENSG00000188766	19	19q13.2	sprouty related EVH1 domain containing 3	protein-coding	SPRED3	sprouty related EVH1 domain containing 3	O	sprouty-related, EVH1 domain-containing protein 3	20201124	-
9606	399474	TMEM200B	-	TTMB	HGNC:HGNC:33785|Ensembl:ENSG00000253304	1	1p35.3	transmembrane protein 200B	protein-coding	TMEM200B	transmembrane protein 200B	O	transmembrane protein 200B|transmembrane protein TTMA|two transmembrane B|two transmembrane domain-containing family member B	20201124	-
9606	399495	SLC2A3P4	-	-	HGNC:HGNC:31076	8	8q21.3	solute carrier family 2 member 3 pseudogene 4	pseudo	SLC2A3P4	solute carrier family 2 member 3 pseudogene 4	O	solute carrier family 2 (facilitated glucose transporter), member 3 pseudogene 4	20201124	-
9606	399496	SLC2AXP1	-	-	HGNC:HGNC:31077|Ensembl:ENSG00000275768	2	2q11.1	solute carrier family 2 pseudogene 1	pseudo	SLC2AXP1	solute carrier family 2 pseudogene 1	O	solute carrier family 2 (facilitated glucose transporter), member 1 pseudogene|solute carrier family 2 (facilitated glucose transporter), pseudogene 1	20201124	-
9606	399511	TCEA1P2	-	-	HGNC:HGNC:29891	3	3p22.2	transcription elongation factor A1 pseudogene 2	pseudo	TCEA1P2	transcription elongation factor A1 pseudogene 2	O	transcription elongation factor A (SII), 1 pseudogene 2	20201124	-
9606	399512	SLC25A35	-	-	MIM:610818|HGNC:HGNC:31921|Ensembl:ENSG00000125434	17	17p13.1	solute carrier family 25 member 35	protein-coding	SLC25A35	solute carrier family 25 member 35	O	solute carrier family 25 member 35	20201124	-
9606	399516	OTSC7	-	-	MIM:611572	6	6q13-q16.1	otosclerosis 7	unknown	-	-	-	-	20191002	-
9606	399520	TIMM8AP1	-	DDPP|TIMM8AP	HGNC:HGNC:17802	2	2q24.2	translocase of inner mitochondrial membrane 8A pseudogene 1	pseudo	TIMM8AP1	translocase of inner mitochondrial membrane 8A pseudogene 1	O	deafness dystonia pseudogene|translocase of inner mitochondrial membrane 8 homolog A pseudogene 1	20201124	-
9606	399564	GLC1H	-	-	MIM:611276	2	2p16.3-p15	glaucoma 1, open angle, H (adult-onset)	unknown	-	-	-	-	20191002	-
9606	399565	GLC3C	-	-	MIM:613085	14	14q24.3-q31.1	glaucoma 3, primary congenital, C	unknown	-	-	-	-	20191002	-
9606	399656	FAM32BP	-	FAM32B	HGNC:HGNC:30945	22	22q11.1	family with sequence similarity 32, member B	pseudo	FAM32BP	family with sequence similarity 32 member B, pseudogene	O	-	20201124	-
9606	399664	MEX3D	-	MEX-3D|MEX3|OK/SW-cl.4|RKHD1|RNF193|TINO	MIM:611009|HGNC:HGNC:16734|Ensembl:ENSG00000181588	19	19p13.3	mex-3 RNA binding family member D	protein-coding	MEX3D	mex-3 RNA binding family member D	O	RNA-binding protein MEX3D|RING finger and KH domain-containing protein 1|RING finger protein 193|bcl-2 ARE RNA binding protein|ring finger (C3HC4 type) and KH domain containing 1|ring finger and KH domain containing 1	20201124	-
9606	399665	FAM102A	-	C9orf132|EEIG1|SYM-3A|bA203J24.7	MIM:610891|HGNC:HGNC:31419|Ensembl:ENSG00000167106	9	9q34.11	family with sequence similarity 102 member A	protein-coding	FAM102A	family with sequence similarity 102 member A	O	protein FAM102A|C230093N12Rik|early estrogen-induced gene 1 protein|sym-3 homolog A	20201124	-
9606	399666	ARL2BPP1	-	HsT2883	HGNC:HGNC:17742	18	18q23	ADP ribosylation factor like GTPase 2 binding protein pseudogene 1	pseudo	ARL2BPP1	ADP ribosylation factor like GTPase 2 binding protein pseudogene 1	O	ADP-ribosylation factor like 2 binding protein pseudogene 1	20201124	-
9606	399668	SMIM10L2A	-	LED|LINC00086|LINC00087|LINC0086|NCRNA00086|NCRNA00087|SMIM10L2B	HGNC:HGNC:34499|Ensembl:ENSG00000178947	X	Xq26.3	small integral membrane protein 10 like 2A	protein-coding	SMIM10L2A	small integral membrane protein 10 like 2A	O	small integral membrane protein 10-like protein 2A|Small integral membrane protein 10-like protein 2B|lncRNA activator of enhancer domains|long intergenic non-protein coding RNA 86	20201124	-
9606	399669	ZNF321P	-	ZNF321	HGNC:HGNC:13827|Ensembl:ENSG00000213801	19	19q13.41	zinc finger protein 321, pseudogene	pseudo	ZNF321P	zinc finger protein 321, pseudogene	O	-	20201124	-
9606	399670	RPL13AP17	-	RPL13A_6_816	HGNC:HGNC:36167|Ensembl:ENSG00000231322	7	7q21.11	ribosomal protein L13a pseudogene 17	pseudo	RPL13AP17	ribosomal protein L13a pseudogene 17	O	-	20201124	-
9606	399671	HEATR4	-	-	HGNC:HGNC:16761|Ensembl:ENSG00000187105	14	14q24.3	HEAT repeat containing 4	protein-coding	HEATR4	HEAT repeat containing 4	O	HEAT repeat-containing protein 4	20210114	-
9606	399687	MYO18A	-	MAJN|MYSPDZ|SP-R210|SPR210	MIM:610067|HGNC:HGNC:31104|Ensembl:ENSG00000196535	17	17q11.2	myosin XVIIIA	protein-coding	MYO18A	myosin XVIIIA	O	unconventional myosin-XVIIIa|SP-A receptor subunit SP-R210 alphaS|molecule associated with JAK3 N-terminus|myosin 18A|myosin containing PDZ domain|myosin containing a PDZ domain|surfactant protein receptor SP-R210	20210103	-
9606	399693	CCDC187	-	-	HGNC:HGNC:30942|Ensembl:ENSG00000260220	9	9q34.3	coiled-coil domain containing 187	protein-coding	CCDC187	coiled-coil domain containing 187	O	coiled-coil domain-containing protein 187	20201124	-
9606	399694	SHC4	-	RaLP|SHCD	MIM:617372|HGNC:HGNC:16743|Ensembl:ENSG00000185634	15	15q21.1	SHC adaptor protein 4	protein-coding	SHC4	SHC adaptor protein 4	O	SHC-transforming protein 4|SH2 domain protein C4|SHC (Src homology 2 domain containing) family, member 4|SHC-transforming protein D|hShcD|rai-like protein|src homology 2 domain-containing-transforming protein C4	20201124	-
9606	399697	CTXN2	-	-	HGNC:HGNC:31109|Ensembl:ENSG00000233932	15	15q21.1	cortexin 2	protein-coding	CTXN2	cortexin 2	O	cortexin-2	20201124	-
9606	399706	LINC00200	-	C10orf139|NCRNA00200	HGNC:HGNC:30974|Ensembl:ENSG00000229205	10	10p15.3	long intergenic non-protein coding RNA 200	ncRNA	LINC00200	long intergenic non-protein coding RNA 200	O	-	20201124	-
9606	399708	LINC00701	-	-	HGNC:HGNC:44674	10	10p15.3	long intergenic non-protein coding RNA 701	ncRNA	LINC00701	long intergenic non-protein coding RNA 701	O	-	20201124	-
9606	399715	LINC02649	-	-	HGNC:HGNC:54134|Ensembl:ENSG00000215244	10	10p15.1	long intergenic non-protein coding RNA 2649	ncRNA	LINC02649	long intergenic non-protein coding RNA 2649	O	-	20201124	-
9606	399716	LINC02656	-	-	HGNC:HGNC:54142	10	10p15.1	long intergenic non-protein coding RNA 2656	ncRNA	LINC02656	long intergenic non-protein coding RNA 2656	O	-	20201124	-
9606	399717	GATA3-AS1	-	-	HGNC:HGNC:33786|Ensembl:ENSG00000197308	10	10p14	GATA3 antisense RNA 1	ncRNA	GATA3-AS1	GATA3 antisense RNA 1	O	-	20201227	-
9606	399726	MIR1915HG	-	C10orf114|CASC10|bA418C1.3	HGNC:HGNC:31448|Ensembl:ENSG00000204682	10	10p12.31	MIR1915 host gene	ncRNA	MIR1915HG	MIR1915 host gene	O	cancer susceptibility 10|cancer susceptibility candidate 10|cancer susceptibility candidate gene 10	20201124	-
9606	399744	LINC00999	-	-	HGNC:HGNC:38537	10	10p11.1	long intergenic non-protein coding RNA 999	ncRNA	LINC00999	long intergenic non-protein coding RNA 999	O	-	20201124	-
9606	399746	ACTR3BP5	-	FKSG74	HGNC:HGNC:38682	10	10p11.1	ACTR3B pseudogene 5	pseudo	ACTR3BP5	ACTR3B pseudogene 5	O	ARP3 actin-related protein 3 homolog B pseudogene 5	20201124	-
9606	399748	CAP1P2	-	-	HGNC:HGNC:31970|Ensembl:ENSG00000232004	10	10q11.21	CAP1 pseudogene 2	pseudo	CAP1P2	CAP1 pseudogene 2	O	CAP, adenylate cyclase-associated protein 1 pseudogene	20201124	-
9606	399761	BMS1P1	-	BMS1LP1|BMS1LP5|BMS1P5	HGNC:HGNC:23649|Ensembl:ENSG00000204177	10	10q11.22	BMS1 pseudogene 1	pseudo	BMS1P1	BMS1 pseudogene 1	O	BMS1, ribosome biogenesis factor pseudogene 1|BMS1, ribosome biogenesis factor pseudogene 5|BMS1L pseudogene 1|BMS1L pseudogene 5	20201124	-
9606	399774	THAP12P3	-	PRKRIRP3	HGNC:HGNC:39567|Ensembl:ENSG00000227972	10	10q21.1	THAP domain containing 12 pseudogene 3	pseudo	THAP12P3	THAP domain containing 12 pseudogene 3	O	protein-kinase, interferon-inducible double stranded RNA dependent inhibitor, repressor of (P58 repressor) pseudogene 3	20201124	-
9606	399783	LOC399783	-	-	-	10	10q22.3	zinc finger protein 532 pseudogene	pseudo	-	-	-	-	20201124	-
9606	399804	NPM1P25	-	-	HGNC:HGNC:45204|Ensembl:ENSG00000229417	10	10q24.1	nucleophosmin 1 pseudogene 25	pseudo	NPM1P25	nucleophosmin 1 pseudogene 25	O	nucleophosmin (nucleolar phosphoprotein B23, numatrin) pseudogene|nucleophosmin 1 (nucleolar phosphoprotein B23, numatrin) pseudogene 25	20201124	-
9606	399806	LBX1-AS1	-	MUSE	HGNC:HGNC:48678	10	10q24.32	LBX1 antisense RNA 1	ncRNA	LBX1-AS1	LBX1 antisense RNA 1	O	LBX1 antisense RNA 1 (head to head)	20201124	-
9606	399814	C10orf120	-	bA318C4.1	HGNC:HGNC:25707|Ensembl:ENSG00000183559	10	10q26.13	chromosome 10 open reading frame 120	protein-coding	C10orf120	chromosome 10 open reading frame 120	O	uncharacterized protein C10orf120	20201124	-
9606	399815	C10orf88B	-	-	HGNC:HGNC:44080	10	10q26.13	C10orf88B (pseudogene)	pseudo	C10orf88B	C10orf88B (pseudogene)	O	-	20201124	-
9606	399818	EEF1AKMT2	-	C10orf138|Efm4|METTL10	MIM:617794|HGNC:HGNC:33787|Ensembl:ENSG00000203791	10	10q26.13	EEF1A lysine methyltransferase 2	protein-coding	EEF1AKMT2	EEF1A lysine methyltransferase 2	O	EEF1A lysine methyltransferase 2|eukaryotic translation elongation factor 1 alpha lysine methyltransferase 2|methyltransferase like 10|methyltransferase-like protein 10|protein-lysine N-methyltransferase METTL10	20201213	-
9606	399821	EDRF1-DT	-	-	HGNC:HGNC:54128|Ensembl:ENSG00000224023	10	10q26.2	EDRF1 divergent transcript	ncRNA	EDRF1-DT	EDRF1 divergent transcript	O	-	20201124	-
9606	399823	FOXI2	-	-	MIM:617202|HGNC:HGNC:32448|Ensembl:ENSG00000186766	10	10q26.2	forkhead box I2	protein-coding	FOXI2	forkhead box I2	O	forkhead box protein I2|homolog of mouse Foxi2	20201213	-
9606	399827	LINC01164	-	-	HGNC:HGNC:49533|Ensembl:ENSG00000189275	10	10q26.3	long intergenic non-protein coding RNA 1164	ncRNA	LINC01164	long intergenic non-protein coding RNA 1164	O	-	20201124	-
9606	399829	LINC01168	-	-	HGNC:HGNC:49537|Ensembl:ENSG00000240707	10	10q26.3	long intergenic non-protein coding RNA 1168	ncRNA	LINC01168	long intergenic non-protein coding RNA 1168	O	-	20201124	-
9606	399833	SPRNP1	-	-	HGNC:HGNC:37819	10	10q26.3	shadow of prion protein pseudogene 1	pseudo	SPRNP1	shadow of prion protein pseudogene 1	O	shadow of prion protein homolog pseudogene 1	20201124	-
9606	399839	DUX4L11	-	-	HGNC:HGNC:38687|Ensembl:ENSG00000278761	10	10q26.3	double homeobox 4 like 11 (pseudogene)	pseudo	DUX4L11	double homeobox 4 like 11 (pseudogene)	O	double homeobox, 4 pseudogene	20201124	-
9606	399844	LINC01002	-	-	HGNC:HGNC:38538	19	19p13.3	long intergenic non-protein coding RNA 1002	ncRNA	LINC01002	long intergenic non-protein coding RNA 1002	O	-	20201124	-
9606	399857	OR7E117P	-	OST716	HGNC:HGNC:15303|Ensembl:ENSG00000238161	11	11p15.4	olfactory receptor family 7 subfamily E member 117 pseudogene	pseudo	OR7E117P	olfactory receptor family 7 subfamily E member 117 pseudogene	O	-	20201124	-
9606	399876	NAV2-AS4	-	-	HGNC:HGNC:40741|Ensembl:ENSG00000254622	11	11p15.1	NAV2 antisense RNA 4	ncRNA	NAV2-AS4	NAV2 antisense RNA 4	O	NAV2 antisense RNA 4 (non-protein coding)|hCG1991294	20201124	-
9606	399881	HNRNPKP3	-	-	HGNC:HGNC:42376|Ensembl:ENSG00000251557	11	11p12	heterogeneous nuclear ribonucleoprotein K pseudogene 3	pseudo	HNRNPKP3	heterogeneous nuclear ribonucleoprotein K pseudogene 3	O	-	20201124	-
9606	399886	LINC02687	-	-	HGNC:HGNC:54187|Ensembl:ENSG00000255267	11	11p11.2	long intergenic non-protein coding RNA 2687	ncRNA	LINC02687	long intergenic non-protein coding RNA 2687	O	-	20201124	-
9606	399888	FAM180B	-	-	HGNC:HGNC:34451|Ensembl:ENSG00000196666	11	11p11.2	family with sequence similarity 180 member B	protein-coding	FAM180B	family with sequence similarity 180 member B	O	protein FAM180B|hypothetical gene supported by BC065704	20201124	-
9606	399900	LOC399900	-	-	Ensembl:ENSG00000279491	11	11q12.3	uncharacterized LOC399900	ncRNA	-	-	-	-	20201124	-
9606	399909	PCNX3	-	PCNXL3	MIM:617657|HGNC:HGNC:18760|Ensembl:ENSG00000197136	11	11q13.1	pecanex 3	protein-coding	PCNX3	pecanex 3	O	pecanex-like protein 3|pecanex homolog 3|pecanex homolog protein 3|pecanex-like 3	20201124	-
9606	399923	ACTE1P	-	-	HGNC:HGNC:51491|Ensembl:ENSG00000172900	11	11q13.4	actin epsilon 1, pseudogene	ncRNA	ACTE1P	actin epsilon 1, pseudogene	O	-	20201124	-
9606	399937	TRIM51BP	-	SPRYD5P|SPRYD5P1	HGNC:HGNC:37145|Ensembl:ENSG00000204455	11	11q14.3	tripartite motif-containing 51B, pseudogene	pseudo	TRIM51BP	tripartite motif-containing 51B, pseudogene	O	SPRY domain containing 5 pseudogene 1|Tripartite motif-containing protein ENSP00000309378	20201124	-
9606	399939	TRIM49D1	-	TRIM49D|TRIM49D1P|TRIM49D2|TRIM49D2P|TRIM49DP	HGNC:HGNC:43973|Ensembl:ENSG00000223417	11	11q14.3	tripartite motif containing 49D1	protein-coding	TRIM49D1	tripartite motif containing 49D1	O	tripartite motif-containing protein 49D|tripartite motif containing 49D, pseudogene|tripartite motif containing 49D1, pseudogene|tripartite motif-containing protein 49-like protein|tripartite motif-containing protein 49D1|tripartite motif-containing protein 49D2 pseudogene	20201124	-
9606	399940	TRIM51EP	-	-	HGNC:HGNC:43970	11	11q14.3	tripartite motif-containing 51E, pseudogene	pseudo	TRIM51EP	tripartite motif-containing 51E, pseudogene	O	SPRY domain containing 5 pseudogene	20201124	-
9606	399942	TUBAP2	-	-	HGNC:HGNC:14531|Ensembl:ENSG00000214391	11	11q14.3	tubulin alpha pseudogene 2	pseudo	TUBAP2	tubulin alpha pseudogene 2	O	tubulin, alpha 1b pseudogene	20201124	-
9606	399947	C11orf87	-	LOH11CR1A|NEURIM1	HGNC:HGNC:33788|Ensembl:ENSG00000185742	11	11q22.3	chromosome 11 open reading frame 87	protein-coding	C11orf87	chromosome 11 open reading frame 87	O	uncharacterized protein C11orf87|neuronal integral membrane protein 1	20201124	-
9606	399948	COLCA1	-	C11orf92|CASC12|LOH11CR1F	MIM:615693|HGNC:HGNC:33789|Ensembl:ENSG00000196167	11	11q23.1	colorectal cancer associated 1	ncRNA	COLCA1	colorectal cancer associated 1	O	cancer susceptibility candidate 12|colorectal cancer-associated protein 1	20201124	-
9606	399949	HOATZ	-	C11orf88	HGNC:HGNC:25061|Ensembl:ENSG00000183644	11	11q23.1	HOATZ cilia and flagella associated protein	protein-coding	HOATZ	HOATZ cilia and flagella associated protein	O	cilia- and flagella-associated protein HOATZ|UPF0722 protein C11orf88|hypothetical gene supported by BC039505|protein Hoatz	20201124	-
9606	399950	ST13P10	-	-	HGNC:HGNC:38745	11	11q23.1	ST13, Hsp70 interacting protein pseudogene 10	pseudo	ST13P10	ST13, Hsp70 interacting protein pseudogene 10	O	suppression of tumorigenicity 13 (colon carcinoma) (Hsp70 interacting protein) pseudogene 10	20201124	-
9606	399959	MIR100HG	-	AGD1|linc-NeD125|lncRNA-N2	MIM:615965|HGNC:HGNC:39522|Ensembl:ENSG00000255248	11	11q24.1	mir-100-let-7a-2-mir-125b-1 cluster host gene	ncRNA	MIR100HG	mir-100-let-7a-2-mir-125b-1 cluster host gene	O	adipogenesis down-regulated transcript 1|lncRNA neuronal 2|mir-100-let-7a-2 cluster host gene (non-protein coding)|neuronal differentiation lncRNA hosting miR-125	20201124	-
9606	399965	KRT18P59	-	-	HGNC:HGNC:48886	11	11q24.2	keratin 18 pseudogene 59	pseudo	KRT18P59	keratin 18 pseudogene 59	O	-	20201213	-
9606	399967	PATE2	-	C11orf38|PATE-M|UNQ3112	HGNC:HGNC:32249|Ensembl:ENSG00000196844	11	11q24.2	prostate and testis expressed 2	protein-coding	PATE2	prostate and testis expressed 2	O	prostate and testis expressed protein 2|LVLF3112|PATE-like protein M|prostate and testis expression M	20201124	-
9606	399968	PATE4	-	PATE-B	HGNC:HGNC:35427|Ensembl:ENSG00000237353	11	11q24.2	prostate and testis expressed 4	protein-coding	PATE4	prostate and testis expressed 4	O	prostate and testis expressed protein 4|PATE-like protein B|prostate and testis expression B	20201124	-
9606	399972	GSEC	-	DCPS-AS1|ST3GAL4-AS1	HGNC:HGNC:48645	11	11q24.2	G-quadruplex forming sequence containing lncRNA	ncRNA	GSEC	G-quadruplex forming sequence containing lncRNA	O	ST3GAL4 antisense RNA 1 (head to head)	20201124	-
9606	399975	LOC399975	-	-	-	11	11q24.3	uncharacterized LOC399975	ncRNA	-	-	-	-	20201124	-
9606	399979	SNX19	-	CHET8	HGNC:HGNC:21532|Ensembl:ENSG00000120451	11	11q24.3-q25	sorting nexin 19	protein-coding	SNX19	sorting nexin 19	O	sorting nexin-19	20210103	-
9606	399988	HSPA8P5	-	-	HGNC:HGNC:44920	12	12p13.32	heat shock protein family A (Hsp70) member 8 pseudogene 5	pseudo	HSPA8P5	heat shock protein family A (Hsp70) member 8 pseudogene 5	O	heat shock 70kDa protein 8 pseudogene 5	20201124	-
9606	399994	HADHAP2	-	-	HGNC:HGNC:38585	12	12p13.31	HADHA pseudogene 2	pseudo	HADHAP2	HADHA pseudogene 2	O	hydroxyacyl-CoA dehydrogenase/3-ketoacyl-CoA thiolase/enoyl-CoA hydratase (trifunctional protein), alpha subunit pseudogene 2|hydroxyacyl-Coenzyme A dehydrogenase/3-ketoacyl-Coenzyme A thiolase/enoyl-Coenzyme A hydratase (trifunctional protein), alpha subunit pseudogene	20201124	-
9606	400002	CLEC12A-AS1	-	-	HGNC:HGNC:53407|Ensembl:ENSG00000231560	12	12p13.31	CLEC12A antisense RNA 1	ncRNA	CLEC12A-AS1	CLEC12A antisense RNA 1	O	-	20201124	-
9606	400011	SUPT16HP1	-	SUPT16HP|bcm670	HGNC:HGNC:31388|Ensembl:ENSG00000256238	12	12p12.3	SPT16 homolog, facilitates chromatin remodeling subunit pseudogene 1	pseudo	SUPT16HP1	SPT16 homolog, facilitates chromatin remodeling subunit pseudogene 1	O	suppressor of Ty 16 homolog pseudogene 1	20201124	-
9606	400013	TCP1P3	-	CCT1-1P|TCP1L3	HGNC:HGNC:21630|Ensembl:ENSG00000256849	12	12p12.2	t-complex 1 pseudogene 3	pseudo	TCP1P3	t-complex 1 pseudogene 3	O	t-complex 1-like 3	20201124	-
9606	400026	LOC400026	-	-	Ensembl:ENSG00000257813	12	12q12	THAP domain containing 12 pseudogene	pseudo	-	-	-	protein-kinase, interferon-inducible double stranded RNA dependent inhibitor, repressor of (P58 repressor) pseudogene	20201124	-
9606	400027	LINC00938	-	-	HGNC:HGNC:48630	12	12q12	long intergenic non-protein coding RNA 938	ncRNA	LINC00938	long intergenic non-protein coding RNA 938	O	-	20201124	-
9606	400036	LOC400036	-	-	Ensembl:ENSG00000257616	12	12q13.13	DEAD-box helicase 23 pseudogene	pseudo	-	-	-	DEAD (Asp-Glu-Ala-Asp) box polypeptide 23 pseudogene	20201124	-
9606	400043	LINC02381	-	-	HGNC:HGNC:53304|Ensembl:ENSG00000250742	12	12q13.13	long intergenic non-protein coding RNA 2381	ncRNA	LINC02381	long intergenic non-protein coding RNA 2381	O	-	20201220	-
9606	400046	LINC02389	-	-	HGNC:HGNC:53316|Ensembl:ENSG00000255693	12	12q14.3	long intergenic non-protein coding RNA 2389	ncRNA	LINC02389	long intergenic non-protein coding RNA 2389	O	-	20201124	-
9606	400055	RPL26P32	-	RPL26_12_1262	HGNC:HGNC:36448|Ensembl:ENSG00000230291	12	12q21.31	ribosomal protein L26 pseudogene 32	pseudo	RPL26P32	ribosomal protein L26 pseudogene 32	O	hCG26523	20201124	-
9606	400058	MKRN9P	-	MKRN5|MKRN9|MKRNP6|RNF65|ZNF127L3	HGNC:HGNC:7116	12	12q21.32	makorin ring finger protein 9, pseudogene	pseudo	MKRN9P	makorin ring finger protein 9, pseudogene	O	makorin ring finger protein pseudogene 6|makorin, ring finger protein, 1 pseudogene|makorin, ring finger protein, 5|makorin, ring finger protein, 9|zinc finger protein 127-like 3	20201124	-
9606	400061	NSA2P2	-	-	HGNC:HGNC:54581	12	12q22	NSA2 pseudogene 2	pseudo	NSA2P2	NSA2 pseudogene 2	O	NSA2 ribosome biogenesis homolog pseudogene	20201124	-
9606	400064	RPS4XP1	-	RPS4P1|RPS4X_6_1269	HGNC:HGNC:32444|Ensembl:ENSG00000214203	12	12q23.1	ribosomal protein S4X pseudogene 1	pseudo	RPS4XP1	ribosomal protein S4X pseudogene 1	O	ribosomal protein S4 pseudogene 1|ribosomal protein S4, X-linked pseudogene	20201124	-
9606	400073	C12orf76	-	-	HGNC:HGNC:33790|Ensembl:ENSG00000174456	12	12q24.11	chromosome 12 open reading frame 76	protein-coding	C12orf76	chromosome 12 open reading frame 76	O	uncharacterized protein C12orf76	20210115	-
9606	400084	LINC00939	-	-	HGNC:HGNC:48631|Ensembl:ENSG00000249267	12	12q24.32	long intergenic non-protein coding RNA 939	ncRNA	LINC00939	long intergenic non-protein coding RNA 939	O	-	20201124	-
9606	400087	LINC02393	-	-	HGNC:HGNC:53320|Ensembl:ENSG00000256597	12	12q24.32	long intergenic non-protein coding RNA 2393	ncRNA	LINC02393	long intergenic non-protein coding RNA 2393	O	-	20201124	-
9606	400094	SNX19P2	-	-	HGNC:HGNC:38115	13	13q11	sorting nexin 19 pseudogene 2	pseudo	SNX19P2	sorting nexin 19 pseudogene 2	O	-	20201124	-
9606	400110	ANKRD20A19P	-	-	HGNC:HGNC:42737	13	13q12.12	ankyrin repeat domain 20 family member A19, pseudogene	pseudo	ANKRD20A19P	ankyrin repeat domain 20 family member A19, pseudogene	O	-	20201124	-
9606	400120	SERTM1	-	C13orf36	HGNC:HGNC:33792|Ensembl:ENSG00000180440	13	13q13.3	serine rich and transmembrane domain containing 1	protein-coding	SERTM1	serine rich and transmembrane domain containing 1	O	serine-rich and transmembrane domain-containing protein 1	20201124	-
9606	400121	LINC00547	-	-	HGNC:HGNC:43682|Ensembl:ENSG00000275226	13	13q13.3	long intergenic non-protein coding RNA 547	ncRNA	LINC00547	long intergenic non-protein coding RNA 547	O	-	20201124	-
9606	400123	LINC00548	-	-	HGNC:HGNC:43683|Ensembl:ENSG00000215483	13	13q14.11	long intergenic non-protein coding RNA 548	ncRNA	LINC00548	long intergenic non-protein coding RNA 548	O	-	20201124	-
9606	400126	DGKZP1	-	-	HGNC:HGNC:39263|Ensembl:ENSG00000179611	13	13q14.11	diacylglycerol kinase zeta pseudogene 1	pseudo	DGKZP1	diacylglycerol kinase zeta pseudogene 1	O	diacylglycerol kinase, zeta 104kDa pseudogene	20201124	-
9606	400128	TUSC8	-	LINC01071|XLOC_010588	HGNC:HGNC:49111|Ensembl:ENSG00000237361	13	13q14.11	tumor suppressor candidate 8	ncRNA	TUSC8	tumor suppressor candidate 8	O	long intergenic non-protein coding RNA 1071|tumor suppressor candidate 8 (non-protein coding)	20201124	-
9606	400129	SMARCE1P5	-	-	HGNC:HGNC:39734|Ensembl:ENSG00000230793	13	13q14.11	SWI/SNF related, matrix associated, actin dependent regulator of chromatin, subfamily e, member 1 pseudogene 5	pseudo	SMARCE1P5	SWI/SNF related, matrix associated, actin dependent regulator of chromatin, subfamily e, member 1 pseudogene 5	O	-	20201124	-
9606	400141	RPSAP53	-	RPSA_19_1317	HGNC:HGNC:36641|Ensembl:ENSG00000214263	13	13q21.32	ribosomal protein SA pseudogene 53	pseudo	RPSAP53	ribosomal protein SA pseudogene 53	O	-	20201124	-
9606	400156	RPS26P47	-	RPS26|RPS26L|RPS26_24_1332	HGNC:HGNC:36368	13	13q32.3	ribosomal protein S26 pseudogene 47	pseudo	RPS26P47	ribosomal protein S26 pseudogene 47	O	-	20201124	-
9606	400165	ATP11AUN	-	C13orf35|SMABLO1	HGNC:HGNC:33793|Ensembl:ENSG00000197595	13	13q34	ATP11A upstream neighbor lncRNA	ncRNA	ATP11AUN	ATP11A upstream neighbor lncRNA	O	putative ATP11A upstream neighbor protein|putative protein ATP11AUN|small blood protein 1	20201124	-
9606	400174	LOC400174	-	-	Ensembl:ENSG00000257846	14	14q11.2	single stranded DNA binding protein 4 pseudogene	pseudo	-	-	-	-	20201124	-
9606	400206	DPPA3P2	-	DPPA3|STELLAR	HGNC:HGNC:20417|Ensembl:ENSG00000188831	14	14q13.3	developmental pluripotency associated 3 pseudogene 2	pseudo	DPPA3P2	developmental pluripotency associated 3 pseudogene 2	O	Developmental pluripotency-associated protein 3|germ and embryonic stem cell enriched protein STELLA	20201124	-
9606	400208	LINC00517	-	C14orf26	HGNC:HGNC:19831|Ensembl:ENSG00000259091	14	14q21.1	long intergenic non-protein coding RNA 517	ncRNA	LINC00517	long intergenic non-protein coding RNA 517	O	-	20201124	-
9606	400209	YTHDF2P1	-	HGRG8|NY-REN-2|YTHDF2P	HGNC:HGNC:19865	14	14q21.1	YTH domain family member 2 pseudogene 1	pseudo	YTHDF2P1	YTH domain family member 2 pseudogene 1	O	YTH domain family 2 pseudogene|YTH domain family, member 2 pseudogene|high-glucose-regulated protein 8 pseudogene	20201124	-
9606	400212	LOC400212	-	-	-	14	14q22.1	uncharacterized LOC400212	ncRNA	-	-	-	-	20201124	-
9606	400221	FLJ22447	-	-	Ensembl:ENSG00000232774	14	14q23.1-q23.2	uncharacterized LOC400221	ncRNA	-	-	-	-	20201124	-
9606	400224	PLEKHD1	-	UPF0639	HGNC:HGNC:20148|Ensembl:ENSG00000175985	14	14q24.1	pleckstrin homology and coiled-coil domain containing D1	protein-coding	PLEKHD1	pleckstrin homology and coiled-coil domain containing D1	O	pleckstrin homology domain-containing family D member 1|PH domain-containing family D member 1|pleckstrin homology domain containing, family D (with M protein repeats) member 1|pleckstrin homology domain containing, family D (with coiled-coil domains) member 1	20201124	-
9606	400236	FOXN3-AS1	-	-	HGNC:HGNC:44290|Ensembl:ENSG00000258920	14	14q32.11	FOXN3 antisense RNA 1	ncRNA	FOXN3-AS1	FOXN3 antisense RNA 1	O	FOXN3 antisense RNA 1 (non-protein coding)	20201124	-
9606	400238	LINC00642	-	-	HGNC:HGNC:44293|Ensembl:ENSG00000233208	14	14q32.11	long intergenic non-protein coding RNA 642	ncRNA	LINC00642	long intergenic non-protein coding RNA 642	O	-	20201124	-
9606	400242	DICER1-AS1	-	DICER1-AS	HGNC:HGNC:43017|Ensembl:ENSG00000235706	14	14q32.13	DICER1 antisense RNA 1	ncRNA	DICER1-AS1	DICER1 antisense RNA 1	O	DICER1 antisense RNA (non-protein coding)|DICER1 antisense RNA 1 (non-protein coding)	20201124	-
9606	400258	C14orf180	-	C14orf77|NRAC	HGNC:HGNC:33795|Ensembl:ENSG00000184601	14	14q32.33	chromosome 14 open reading frame 180	protein-coding	C14orf180	chromosome 14 open reading frame 180	O	nutritionally-regulated adipose and cardiac enriched protein homolog|transmembrane protein C14orf180	20201124	-
9606	400322	HERC2P2	-	D15F37S3|MN7	HGNC:HGNC:4870|Ensembl:ENSG00000276550	15	15q11.2	hect domain and RLD 2 pseudogene 2	pseudo	HERC2P2	hect domain and RLD 2 pseudogene 2	O	-	20201124	-
9606	400347	LOC400347	-	-	Ensembl:ENSG00000259696	15	15q13.3	REX4 homolog, 3'-5' exonuclease pseudogene	pseudo	-	-	-	REX4, RNA exonuclease 4 homolog (S. cerevisiae) pseudogene	20201124	-
9606	400359	LINC02694	-	C15orf53	HGNC:HGNC:33796|Ensembl:ENSG00000175779	15	15q14	long intergenic non-protein coding RNA 2694	ncRNA	LINC02694	long intergenic non-protein coding RNA 2694	O	uncharacterized protein C15orf53	20201124	-
9606	400360	C15orf54	-	-	HGNC:HGNC:33797|Ensembl:ENSG00000175746	15	15q14	chromosome 15 putative open reading frame 54	ncRNA	C15orf54	chromosome 15 putative open reading frame 54	O	-	20201124	-
9606	400385	RPL5P3	-	HsT18216|RPL5_13_1449	HGNC:HGNC:31034|Ensembl:ENSG00000242276	15	15q23	ribosomal protein L5 pseudogene 3	pseudo	RPL5P3	ribosomal protein L5 pseudogene 3	O	-	20201124	-
9606	400389	RPL12P35	-	RPL12_13_1452	HGNC:HGNC:35969	15	15q23	ribosomal protein L12 pseudogene 35	pseudo	RPL12P35	ribosomal protein L12 pseudogene 35	O	-	20201124	-
9606	400403	DNM1P9	-	DNM1DN9|DNM1DN9-1|DNM1DN9@	HGNC:HGNC:21126	15	15q24.3	dynamin 1 pseudogene 9	pseudo	DNM1P9	dynamin 1 pseudogene 9	O	DNM1 duplicon 9 cluster|DNM1 pseudogene 9	20201124	-
9606	400406	ADAMTS7P3	-	-	HGNC:HGNC:49409|Ensembl:ENSG00000261143	15	15q24.3	ADAMTS7 pseudogene 3	pseudo	ADAMTS7P3	ADAMTS7 pseudogene 3	O	ADAM metallopeptidase with thrombospondin type 1 motif, 7 pseudogene	20201124	-
9606	400410	ST20	-	HCCS-1	HGNC:HGNC:33520|Ensembl:ENSG00000180953	15	15q25.1	suppressor of tumorigenicity 20	ncRNA	ST20	suppressor of tumorigenicity 20	O	cervical cancer suppressor-1|human cervical cancer suppressor 1|human cervical cancer suppressor gene 1 protein|suppressor of tumorigenicity 20 protein	20201124	-
9606	400433	DNM1P40	-	DNM1DN11-5|DNM1DN11.5|DNM1DN11@	HGNC:HGNC:35190	15	15q25.2	dynamin 1 pseudogene 40	pseudo	DNM1P40	dynamin 1 pseudogene 40	O	DNM1 pseudogene 40|DNM1DN11.5 duplicon	20201124	-
9606	400451	FAM174B	-	-	HGNC:HGNC:34339|Ensembl:ENSG00000185442	15	15q26.1	family with sequence similarity 174 member B	protein-coding	FAM174B	family with sequence similarity 174 member B	O	membrane protein FAM174B	20201124	-
9606	400456	LINC01197	-	-	HGNC:HGNC:49597|Ensembl:ENSG00000248441	15	15q26.2	long intergenic non-protein coding RNA 1197	ncRNA	LINC01197	long intergenic non-protein coding RNA 1197	O	CTD-2536I1.1	20201124	-
9606	400464	LOC400464	-	-	-	15	15q26.3	ubiquitin conjugating enzyme E2 Q2 pseudogene	pseudo	-	-	-	-	20201124	-
9606	400499	LOC400499	-	-	Ensembl:ENSG00000188897	16	16p13.13	putative uncharacterized protein LOC400499	protein-coding	-	-	-	putative uncharacterized protein LOC400499	20201124	-
9606	400500	BCAR4	-	-	MIM:613746|HGNC:HGNC:22170|Ensembl:ENSG00000262117	16	16p13.13	breast cancer anti-estrogen resistance 4	ncRNA	BCAR4	breast cancer anti-estrogen resistance 4	O	breast cancer anti-estrogen resistance 4 (non-protein coding)|breast cancer antiestrogen resistance 4 protein	20201124	-
9606	400506	KNOP1	-	101F10.1|C16orf88|FAM191A|TSG118	HGNC:HGNC:34404|Ensembl:ENSG00000103550	16	16p12.3	lysine rich nucleolar protein 1	protein-coding	KNOP1	lysine rich nucleolar protein 1	O	lysine-rich nucleolar protein 1|family with sequence similarity 191, member A|protein C16orf88|testis-specific gene 118 protein	20210103	-
9606	400508	CRYM-AS1	-	NCRNA00169	HGNC:HGNC:34405	16	16p12.2	CRYM antisense RNA 1	ncRNA	CRYM-AS1	CRYM antisense RNA 1	O	CRYM antisense RNA 1 (non-protein coding)	20201124	-
9606	400511	LINC01567	-	LOCCS	HGNC:HGNC:51367|Ensembl:ENSG00000224310	16	16p12.1	long intergenic non-protein coding RNA 1567	ncRNA	LINC01567	long intergenic non-protein coding RNA 1567	O	lncRNA overexpressed in colon cancer stem cells	20201124	-
9606	400512	NSMCE1-DT	-	-	HGNC:HGNC:51368|Ensembl:ENSG00000245888	16	16p12.1	NSMCE1 divergent transcript	ncRNA	NSMCE1-DT	NSMCE1 divergent transcript	O	CTD-3203P2.2	20201124	-
9606	400533	LINC02167	-	-	HGNC:HGNC:53028|Ensembl:ENSG00000261122	16	16p11.1	long intergenic non-protein coding RNA 2167	ncRNA	LINC02167	long intergenic non-protein coding RNA 2167	O	-	20201124	-
9606	400541	LOC400541	-	-	Ensembl:ENSG00000247228	16	16q22.1	uncharacterized LOC400541	ncRNA	-	-	-	-	20201124	-
9606	400548	LINC02139	-	-	HGNC:HGNC:52999|Ensembl:ENSG00000278214	16	16q24.1	long intergenic non-protein coding RNA 2139	ncRNA	LINC02139	long intergenic non-protein coding RNA 2139	O	-	20201124	-
9606	400550	FENDRR	-	FOXF1-AS1|FOXF1AS1|TCONS_00024240|lincFOXF1|onco-lncRNA-21	MIM:614975|HGNC:HGNC:43894|Ensembl:ENSG00000268388	16	16q24.1	FOXF1 adjacent non-coding developmental regulatory RNA	ncRNA	FENDRR	FOXF1 adjacent non-coding developmental regulatory RNA	O	FOXF1 antisense RNA 1 (head to head)|FOXF1 antisense RNA 1 (non-protein coding)	20210118	-
9606	400553	LOC400553	-	-	Ensembl:ENSG00000205037	16	16q24.2	uncharacterized LOC400553	ncRNA	-	-	-	-	20201124	-
9606	400555	ZC3H18-AS1	-	C16orf85|LINC00859	HGNC:HGNC:33799	16	16q24.2	ZC3H18 antisense RNA 1 (head to head)	ncRNA	ZC3H18-AS1	ZC3H18 antisense RNA 1 (head to head)	O	long intergenic non-protein coding RNA 859	20201124	-
9606	400558	LINC02138	-	-	HGNC:HGNC:52998|Ensembl:ENSG00000205015	16	16q24.3	long intergenic non-protein coding RNA 2138	ncRNA	LINC02138	long intergenic non-protein coding RNA 2138	O	-	20201124	-
9606	400566	C17orf97	-	CK20|LIAT1	HGNC:HGNC:33800|Ensembl:ENSG00000187624	17	17p13.3	chromosome 17 open reading frame 97	protein-coding	C17orf97	chromosome 17 open reading frame 97	O	protein LIAT1|ligand of ATE1 protein	20201124	-
9606	400568	LINC01996	-	-	HGNC:HGNC:52830|Ensembl:ENSG00000261863	17	17p13.2	long intergenic non-protein coding RNA 1996	ncRNA	LINC01996	long intergenic non-protein coding RNA 1996	O	-	20201124	-
9606	400569	MED11	-	HSPC296	MIM:612383|HGNC:HGNC:32687|Ensembl:ENSG00000161920	17	17p13.2	mediator complex subunit 11	protein-coding	MED11	mediator complex subunit 11	O	mediator of RNA polymerase II transcription subunit 11|mediator of RNA polymerase II transcription, subunit 11 homolog	20201124	-
9606	400578	KRT16P2	-	-	HGNC:HGNC:37807	17	17p11.2	keratin 16 pseudogene 2	pseudo	KRT16P2	keratin 16 pseudogene 2	O	-	20201124	-
9606	400579	LINC02076	-	-	HGNC:HGNC:52924|Ensembl:ENSG00000220161	17	17p11.2	long intergenic non-protein coding RNA 2076	ncRNA	LINC02076	long intergenic non-protein coding RNA 2076	O	-	20201124	-
9606	400581	GRAPL	-	-	HGNC:HGNC:37240|Ensembl:ENSG00000189152	17	17p11.2	GRB2 related adaptor protein like	protein-coding	GRAPL	GRB2 related adaptor protein like	O	GRB2-related adapter protein-like|GRB2-related adapter protein LOC400581	20201124	-
9606	400591	C17orf102	-	-	HGNC:HGNC:34412|Ensembl:ENSG00000197322	17	17q12	chromosome 17 open reading frame 102	ncRNA	C17orf102	chromosome 17 open reading frame 102	O	uncharacterized protein C17orf102	20201124	-
9606	400604	TOB1-AS1	-	-	HGNC:HGNC:44340|Ensembl:ENSG00000229980	17	17q21.33	TOB1 antisense RNA 1	ncRNA	TOB1-AS1	TOB1 antisense RNA 1	O	TOB1 antisense RNA 1 (non-protein coding)	20201124	-
9606	400609	TBC1D3P1	-	-	HGNC:HGNC:27445|Ensembl:ENSG00000238283	17	17q23.1	TBC1 domain family member 3 pseudogene 1	pseudo	TBC1D3P1	TBC1 domain family member 3 pseudogene 1	O	-	20201124	-
9606	400612	PRR29-AS1	-	-	HGNC:HGNC:51822|Ensembl:ENSG00000264954	17	17q23.3	PRR29 antisense RNA 1	ncRNA	PRR29-AS1	PRR29 antisense RNA 1	O	-	20201124	-
9606	400617	KCNJ2-AS1	-	-	HGNC:HGNC:43720|Ensembl:ENSG00000267365	17	17q24.3	KCNJ2 antisense RNA 1	ncRNA	KCNJ2-AS1	KCNJ2 antisense RNA 1	O	KCNJ2 antisense RNA 1 (head to head)|KCNJ2 antisense RNA 1 (non-protein coding)	20201124	-
9606	400618	SOX9-AS1	-	-	HGNC:HGNC:49321|Ensembl:ENSG00000234899	17	17q24.3	SOX9 antisense RNA 1	ncRNA	SOX9-AS1	SOX9 antisense RNA 1	O	-	20201124	-
9606	400619	LINC00511	-	LCAL5|onco-lncRNA-12	HGNC:HGNC:43564|Ensembl:ENSG00000227036	17	17q24.3	long intergenic non-protein coding RNA 511	ncRNA	LINC00511	long intergenic non-protein coding RNA 511	O	lung cancer associated lncRNA 5	20201124	-
9606	400620	LINC02092	-	-	HGNC:HGNC:52943|Ensembl:ENSG00000234721	17	17q25.1	long intergenic non-protein coding RNA 2092	ncRNA	LINC02092	long intergenic non-protein coding RNA 2092	O	-	20201124	-
9606	400622	LOC400622	-	-	Ensembl:ENSG00000267665	17	17q25.3	uncharacterized LOC400622	ncRNA	-	-	-	-	20201124	-
9606	400624	LINC01973	-	-	HGNC:HGNC:52800|Ensembl:ENSG00000204283	17	17q25.3	long intergenic non-protein coding RNA 1973	ncRNA	LINC01973	long intergenic non-protein coding RNA 1973	O	-	20201124	-
9606	400627	LOC400627	-	-	Ensembl:ENSG00000261924	17	17q25.3	uncharacterized LOC400627	ncRNA	-	-	-	-	20201124	-
9606	400629	TEX19	-	-	MIM:615647|HGNC:HGNC:33802|Ensembl:ENSG00000182459	17	17q25.3	testis expressed 19	protein-coding	TEX19	testis expressed 19	O	testis-expressed protein 19|testis-expressed sequence 19 protein	20201124	-
9606	400643	LINC00668	-	-	HGNC:HGNC:44328|Ensembl:ENSG00000265933	18	18p11.31	long intergenic non-protein coding RNA 668	ncRNA	LINC00668	long intergenic non-protein coding RNA 668	O	-	20201124	-
9606	400644	LINC01443	-	-	HGNC:HGNC:50768|Ensembl:ENSG00000266554	18	18p11.21	long intergenic non-protein coding RNA 1443	ncRNA	LINC01443	long intergenic non-protein coding RNA 1443	O	-	20201124	-
9606	400645	RBM22P1	-	-	HGNC:HGNC:31466|Ensembl:ENSG00000265097	18	18q11.2	RNA binding motif protein 22 pseudogene 1	pseudo	RBM22P1	RNA binding motif protein 22 pseudogene 1	O	-	20201124	-
9606	400650	TPMTP1	-	-	HGNC:HGNC:17490	18	18q21.1	thiopurine S-methyltransferase pseudogene 1	pseudo	TPMTP1	thiopurine S-methyltransferase pseudogene 1	O	-	20201124	-
9606	400652	RPS3AP49	-	RPS3A_23_1608	HGNC:HGNC:36810|Ensembl:ENSG00000242060	18	18q21.32	RPS3A pseudogene 49	pseudo	RPS3AP49	RPS3A pseudogene 49	O	ribosomal protein S3a pseudogene 49	20201124	-
9606	400654	LINC01538	-	-	HGNC:HGNC:51306|Ensembl:ENSG00000266952	18	18q22.1	long intergenic non-protein coding RNA 1538	ncRNA	LINC01538	long intergenic non-protein coding RNA 1538	O	RP11-909B2.1|TCONS_00026184	20201124	-
9606	400655	LINC02864	-	-	HGNC:HGNC:54480|Ensembl:ENSG00000263711	18	18q22.3	long intergenic non-protein coding RNA 2864	ncRNA	LINC02864	long intergenic non-protein coding RNA 2864	O	RP11-169F17.1	20201124	-
9606	400657	ZNF407-AS1	-	LINC00909	HGNC:HGNC:44331|Ensembl:ENSG00000264247	18	18q22.3	ZNF407 antisense RNA 1	ncRNA	ZNF407-AS1	ZNF407 antisense RNA 1	O	long intergenic non-protein coding RNA 909	20201124	-
9606	400658	ZNF516-DT	-	C18orf65	HGNC:HGNC:51248|Ensembl:ENSG00000275763	18	18q23	ZNF516 divergent transcript	ncRNA	ZNF516-DT	ZNF516 divergent transcript	O	-	20201124	-
9606	400660	LINC00683	-	-	HGNC:HGNC:44467|Ensembl:ENSG00000266256	18	18q23	long intergenic non-protein coding RNA 683	ncRNA	LINC00683	long intergenic non-protein coding RNA 683	O	-	20201124	-
9606	400661	LINC01879	-	-	HGNC:HGNC:52698|Ensembl:ENSG00000276397	18	18q23	long intergenic non-protein coding RNA 1879	ncRNA	LINC01879	long intergenic non-protein coding RNA 1879	O	-	20201124	-
9606	400668	PRSS57	-	NSP4|PRSSL1|UNQ782	HGNC:HGNC:31397|Ensembl:ENSG00000185198	19	19p13.3	serine protease 57	protein-coding	PRSS57	serine protease 57	O	serine protease 57|neutrophil serine protease 4|protease, serine 57|serine protease 1-like protein 1	20201217	-
9606	400673	VMAC	-	-	MIM:617204|HGNC:HGNC:33803|Ensembl:ENSG00000187650	19	19p13.3	vimentin type intermediate filament associated coiled-coil protein	protein-coding	VMAC	vimentin type intermediate filament associated coiled-coil protein	O	vimentin-type intermediate filament-associated coiled-coil protein|vimentin-type IF-associated coiled-coil protein	20201124	-
9606	400680	LINC00664	-	-	HGNC:HGNC:44319|Ensembl:ENSG00000268658	19	19p12	long intergenic non-protein coding RNA 664	ncRNA	LINC00664	long intergenic non-protein coding RNA 664	O	CTD-2561J22.4	20201124	-
9606	400682	LOC400682	-	-	-	19	19p12	zinc finger protein 100-like	pseudo	-	-	-	-	20201124	-
9606	400684	DPY19L3-DT	-	-	HGNC:HGNC:55307|Ensembl:ENSG00000267213	19	19q13.11	DPY19L3 divergent transcript	ncRNA	DPY19L3-DT	DPY19L3 divergent transcript	O	-	20201124	-
9606	400685	LINC01801	-	-	HGNC:HGNC:52592|Ensembl:ENSG00000267767	19	19q13.11	long intergenic non-protein coding RNA 1801	ncRNA	LINC01801	long intergenic non-protein coding RNA 1801	O	CTC-523E23.4	20201124	-
9606	400696	LGALS17A	-	-	Ensembl:ENSG00000226025	19	19q13.2	galectin 14 pseudogene	pseudo	-	-	-	Charcot-Leyden crystal protein pseudogene	20201124	-
9606	400709	SIGLEC16	-	SIGLECP16|Siglec-P16	HGNC:HGNC:24851|Ensembl:ENSG00000161643	19	19q13.33	sialic acid binding Ig like lectin 16	protein-coding	SIGLEC16	sialic acid binding Ig like lectin 16	O	sialic acid-binding Ig-like lectin 16|sialic acid binding Ig-like lectin, pseudogene 16|sialic acid-binding immunoglobulin-like lectin 16|siglec-16	20201124	-
9606	400710	LOC400710	-	-	Ensembl:ENSG00000204666	19	19q13.33	uncharacterized LOC400710	ncRNA	-	-	-	-	20201124	-
9606	400713	ZNF880	-	-	HGNC:HGNC:37249|Ensembl:ENSG00000221923	19	19q13.41	zinc finger protein 880	protein-coding	ZNF880	zinc finger protein 880	O	zinc finger protein 880|zinc finger protein LOC400713	20201124	-
9606	400720	ZNF772	-	-	HGNC:HGNC:33106|Ensembl:ENSG00000197128	19	19q13.43	zinc finger protein 772	protein-coding	ZNF772	zinc finger protein 772	O	zinc finger protein 772	20201124	-
9606	400728	FAM87B	-	-	HGNC:HGNC:32236|Ensembl:ENSG00000177757	1	1p36.33	family with sequence similarity 87 member B	ncRNA	FAM87B	family with sequence similarity 87 member B	O	-	20201124	-
9606	400735	PRAMEF4	-	-	HGNC:HGNC:31971|Ensembl:ENSG00000243073	1	1p36.21	PRAME family member 4	protein-coding	PRAMEF4	PRAME family member 4	O	PRAME family member 4|RP5-845O24.6	20201124	-
9606	400736	PRAMEF13	-	-	HGNC:HGNC:13262|Ensembl:ENSG00000279169	1	1p36.21	PRAME family member 13	protein-coding	PRAMEF13	PRAME family member 13	O	PRAME family member-like	20201124	-
9606	400743	LINC02783	-	-	HGNC:HGNC:54303|Ensembl:ENSG00000204362	1	1p36.13	long intergenic non-protein coding RNA 2783	ncRNA	LINC02783	long intergenic non-protein coding RNA 2783	O	-	20201124	-
9606	400745	SH2D5	-	-	HGNC:HGNC:28819|Ensembl:ENSG00000189410	1	1p36.12	SH2 domain containing 5	protein-coding	SH2D5	SH2 domain containing 5	O	SH2 domain-containing protein 5	20201124	-
9606	400746	NCMAP	-	C1orf130|MP11	HGNC:HGNC:29332|Ensembl:ENSG00000184454	1	1p36.11	non-compact myelin associated protein	protein-coding	NCMAP	non-compact myelin associated protein	O	noncompact myelin-associated protein|myelin protein of 11 kDa	20201124	-
9606	400748	LOC400748	-	-	-	1	1p35.2	uncharacterized LOC400748	ncRNA	-	-	-	-	20201124	-
9606	400750	HSPA5P1	-	-	HGNC:HGNC:54532|Ensembl:ENSG00000215895	1	1p34.3	HSPA5 pseudogene 1	pseudo	HSPA5P1	HSPA5 pseudogene 1	O	heat shock 70kDa protein 5 (glucose-regulated protein, 78kDa) pseudogene|heat shock protein family A (Hsp70) member 5 pseudogene	20201124	-
9606	400752	LINC01144	-	-	HGNC:HGNC:49460|Ensembl:ENSG00000281912	1	1p34.1	long intergenic non-protein coding RNA 1144	ncRNA	LINC01144	long intergenic non-protein coding RNA 1144	O	TCONS_00000513	20201124	-
9606	400757	C1orf141	-	-	HGNC:HGNC:32044|Ensembl:ENSG00000203963	1	1p31.3	chromosome 1 open reading frame 141	protein-coding	C1orf141	chromosome 1 open reading frame 141	O	uncharacterized protein C1orf141	20201124	-
9606	400759	GBP1P1	-	-	HGNC:HGNC:39561|Ensembl:ENSG00000225492	1	1p22.2	guanylate binding protein 1 pseudogene 1	pseudo	GBP1P1	guanylate binding protein 1 pseudogene 1	O	guanylate binding protein 1, interferon-inducible pseudogene 1|interferon-induced guanylate-binding protein 1 pseudogene	20201124	-
9606	400761	LRRC8C-DT	-	-	HGNC:HGNC:53731|Ensembl:ENSG00000231999	1	1p22.2	LRRC8C divergent transcript	ncRNA	LRRC8C-DT	LRRC8C divergent transcript	O	-	20201124	-
9606	400765	MIR137HG	-	-	HGNC:HGNC:42871|Ensembl:ENSG00000225206	1	1p21.3	MIR137 host gene	ncRNA	MIR137HG	MIR137 host gene	O	MIR137 host gene (non-protein coding)	20201124	-
9606	400769	HNRNPA1P43	-	-	HGNC:HGNC:48772	1	1p13.1	heterogeneous nuclear ribonucleoprotein A1 pseudogene 43	pseudo	HNRNPA1P43	heterogeneous nuclear ribonucleoprotein A1 pseudogene 43	O	-	20201124	-
9606	400793	C1orf226	-	-	HGNC:HGNC:34351|Ensembl:ENSG00000239887	1	1q23.3	chromosome 1 open reading frame 226	protein-coding	C1orf226	chromosome 1 open reading frame 226	O	uncharacterized protein C1orf226	20201124	-
9606	400794	LRRC52-AS1	-	-	HGNC:HGNC:54044|Ensembl:ENSG00000237463	1	1q23.3-q24.1	LRRC52 antisense RNA 1	ncRNA	LRRC52-AS1	LRRC52 antisense RNA 1	O	-	20201124	-
9606	400797	CLEC20A	-	LINC00083|NCRNA00083	HGNC:HGNC:34521|Ensembl:ENSG00000188585	1	1q25.2	C-type lectin domain containing 20A	protein-coding	CLEC20A	C-type lectin domain containing 20A	O	putative C-type lectin domain family 20 member A|C-type lectin domain family 20 member A|long intergenic non-protein coding RNA 83	20201124	-
9606	400798	C1orf220	-	-	HGNC:HGNC:33805|Ensembl:ENSG00000213057	1	1q25.2	chromosome 1 open reading frame 220	ncRNA	C1orf220	chromosome 1 open reading frame 220	O	-	20201124	-
9606	400799	LINC01344	-	GS1-122H1.2	HGNC:HGNC:50554	1	1q25.3	long intergenic non-protein coding RNA 1344	ncRNA	LINC01344	long intergenic non-protein coding RNA 1344	O	-	20201124	-
9606	400800	LINC02789	-	-	HGNC:HGNC:54310|Ensembl:ENSG00000231718	1	1q32.1	long intergenic non-protein coding RNA 2789	ncRNA	LINC02789	long intergenic non-protein coding RNA 2789	O	-	20201124	-
9606	400804	LINC02817	-	C1orf140	HGNC:HGNC:32042|Ensembl:ENSG00000234754	1	1q41	long intergenic non-protein coding RNA 2817	ncRNA	LINC02817	long intergenic non-protein coding RNA 2817	O	-	20201124	-
9606	400812	FLJ39095	-	-	-	1	1q44	uncharacterized LOC400812	ncRNA	-	-	-	-	20201124	-
9606	400818	NBPF9	-	AE01	MIM:613999|HGNC:HGNC:31991|Ensembl:ENSG00000269713	1	1q21.2	NBPF member 9	protein-coding	NBPF9	NBPF member 9	O	neuroblastoma breakpoint family member 9	20201208	-
9606	400823	FAM177B	-	-	HGNC:HGNC:34395|Ensembl:ENSG00000197520	1	1q41	family with sequence similarity 177 member B	protein-coding	FAM177B	family with sequence similarity 177 member B	O	protein FAM177B	20201124	-
9606	400830	DEFB132	-	BD-32|DEFB-32|DEFB32|HEL-75|KFLL827|UNQ827	HGNC:HGNC:33806|Ensembl:ENSG00000186458	20	20p13	defensin beta 132	protein-coding	DEFB132	defensin beta 132	O	beta-defensin 132|RP5-1103G7.6|beta-defensin 32|defensin HEL-75|defensin, beta 32	20201124	-
9606	400831	C20orf202	-	-	HGNC:HGNC:37254|Ensembl:ENSG00000215595	20	20p13	chromosome 20 open reading frame 202	protein-coding	C20orf202	chromosome 20 open reading frame 202	O	uncharacterized protein C20orf202	20201124	-
9606	400836	SDAD1P2	-	-	HGNC:HGNC:31404	20	20p12.2	SDA1 domain containing 1 pseudogene 2	pseudo	SDAD1P2	SDA1 domain containing 1 pseudogene 2	O	-	20201124	-
9606	400839	LINC01721	-	-	HGNC:HGNC:52508|Ensembl:ENSG00000230133	20	20p11.21	long intergenic non-protein coding RNA 1721	ncRNA	LINC01721	long intergenic non-protein coding RNA 1721	O	-	20201124	-
9606	400841	LINC01597	-	-	HGNC:HGNC:51594	20	20q11.1	long intergenic non-protein coding RNA 1597	ncRNA	LINC01597	long intergenic non-protein coding RNA 1597	O	-	20201124	-
9606	400866	LINC00114	-	C21orf24|NCRNA00114	MIM:611723|HGNC:HGNC:1265|Ensembl:ENSG00000223806	21	21q22.2	long intergenic non-protein coding RNA 114	ncRNA	LINC00114	long intergenic non-protein coding RNA 114	O	-	20201124	-
9606	400867	LOC400867	-	-	-	21	21q22.2	uncharacterized LOC400867	ncRNA	-	-	-	-	20201124	-
9606	400891	LRRC74B	-	-	HGNC:HGNC:34301|Ensembl:ENSG00000187905	22	22q11.21	leucine rich repeat containing 74B	protein-coding	LRRC74B	leucine rich repeat containing 74B	O	leucine-rich repeat-containing protein 74B|leucine-rich repeat-containing protein LOC400891	20201124	-
9606	400892	BCRP2	-	BCR-2|BCR2|BCRL2	HGNC:HGNC:1015	22	22q11.21	BCR pseudogene 2	pseudo	BCRP2	BCR pseudogene 2	O	breakpoint cluster region pseudogene 2|breakpoint cluster region-like 2	20201124	-
9606	400916	CHCHD10	-	C22orf16|FTDALS2|IMMD|MIX17A|N27C7-4|SMAJ	MIM:615903|HGNC:HGNC:15559|Ensembl:ENSG00000250479	22	22q11.23	coiled-coil-helix-coiled-coil-helix domain containing 10	protein-coding	CHCHD10	coiled-coil-helix-coiled-coil-helix domain containing 10	O	coiled-coil-helix-coiled-coil-helix domain-containing protein 10, mitochondrial|MIX17 homolog A	20210116	-
9606	400927	TPTEP2	-	Z98749.2	HGNC:HGNC:53828	22	22q13.1	TPTE pseudogene 2	pseudo	TPTEP2	TPTE pseudogene 2	O	TPTE and PTEN homologous inositol lipid phosphatase pseudogene|hypothetical protein LOC400927|transmembrane phosphoinositide 3-phosphatase and tensin homolog 2 pseudogene	20201124	-
9606	400931	MIRLET7BHG	-	linc-Ppara	MIM:618216|HGNC:HGNC:37189|Ensembl:ENSG00000197182	22	22q13.31	MIRLET7B host gene	ncRNA	MIRLET7BHG	MIRLET7B host gene	O	MIRLET7B host gene (non-protein coding)	20201124	-
9606	400932	LINC00898	-	-	HGNC:HGNC:48581|Ensembl:ENSG00000205634	22	22q13.31	long intergenic non-protein coding RNA 898	ncRNA	LINC00898	long intergenic non-protein coding RNA 898	O	-	20201124	-
9606	400935	IL17REL	-	-	MIM:613414|HGNC:HGNC:33808|Ensembl:ENSG00000188263	22	22q13.33	interleukin 17 receptor E like	protein-coding	IL17REL	interleukin 17 receptor E like	O	putative interleukin-17 receptor E-like|IL-17 receptor E-like|IL-17RE-like	20201217	-
9606	400940	LOC400940	-	-	-	2	2p25.2	uncharacterized LOC400940	ncRNA	-	-	-	-	20201124	-
9606	400941	LINC00487	-	-	HGNC:HGNC:42947|Ensembl:ENSG00000205837	2	2p25.2	long intergenic non-protein coding RNA 487	ncRNA	LINC00487	long intergenic non-protein coding RNA 487	O	-	20201124	-
9606	400945	LINC01376	-	-	HGNC:HGNC:50637|Ensembl:ENSG00000236204	2	2p24.2-p24.1	long intergenic non-protein coding RNA 1376	ncRNA	LINC01376	long intergenic non-protein coding RNA 1376	O	-	20201124	-
9606	400946	LINC00954	-	-	HGNC:HGNC:48668|Ensembl:ENSG00000228784	2	2p24.1	long intergenic non-protein coding RNA 954	ncRNA	LINC00954	long intergenic non-protein coding RNA 954	O	-	20201124	-
9606	400949	FKSG49	-	FKSG52|FKSG55|FKSG56|FKSG57|FKSG60|FKSG61|FKSG64|FKSG65|FKSG66|FKSG67|FKSG68|FKSG70	-	5	5q13.3	hepatocellular carcinoma-associated antigen HCA25b	other	-	-	-	-	20170630	-
9606	400950	C2orf91	-	-	HGNC:HGNC:42966|Ensembl:ENSG00000205086	2	2p21	chromosome 2 putative open reading frame 91	ncRNA	C2orf91	chromosome 2 putative open reading frame 91	O	uncharacterized protein C2orf91	20201124	-
9606	400952	LINC01121	-	UNQ6975	HGNC:HGNC:49266|Ensembl:ENSG00000205054	2	2p21	long intergenic non-protein coding RNA 1121	ncRNA	LINC01121	long intergenic non-protein coding RNA 1121	O	NGNL6975	20201124	-
9606	400954	EML6	-	-	HGNC:HGNC:35412|Ensembl:ENSG00000214595	2	2p16.1	EMAP like 6	protein-coding	EML6	EMAP like 6	O	echinoderm microtubule-associated protein-like 6|EMAP-6|echinoderm microtubule associated protein like 6	20201124	-
9606	400955	LINC01122	-	-	HGNC:HGNC:49267|Ensembl:ENSG00000233723	2	2p16.1	long intergenic non-protein coding RNA 1122	ncRNA	LINC01122	long intergenic non-protein coding RNA 1122	O	-	20201124	-
9606	400957	LINC01185	-	-	HGNC:HGNC:49572|Ensembl:ENSG00000228414	2	2p16.1	long intergenic non-protein coding RNA 1185	ncRNA	LINC01185	long intergenic non-protein coding RNA 1185	O	-	20201124	-
9606	400958	LINC02245	-	-	HGNC:HGNC:53134	2	2p14	long intergenic non-protein coding RNA 2245	ncRNA	LINC02245	long intergenic non-protein coding RNA 2245	O	lnc-SERTAD2-3	20201124	-
9606	400960	PCBP1-AS1	-	-	HGNC:HGNC:42948|Ensembl:ENSG00000179818	2	2p13.3	PCBP1 antisense RNA 1	ncRNA	PCBP1-AS1	PCBP1 antisense RNA 1	O	PCBP1 antisense RNA 1 (non-protein coding)	20201124	-
9606	400961	PAIP2B	-	-	MIM:611018|HGNC:HGNC:29200|Ensembl:ENSG00000124374	2	2p13.3	poly(A) binding protein interacting protein 2B	protein-coding	PAIP2B	poly(A) binding protein interacting protein 2B	O	polyadenylate-binding protein-interacting protein 2B|PABP-interacting protein 2B|PAIP-2B	20201124	-
9606	400963	RPS2P17	-	RPS2_6_247	HGNC:HGNC:35764|Ensembl:ENSG00000213399	2	2p11.2	ribosomal protein S2 pseudogene 17	pseudo	RPS2P17	ribosomal protein S2 pseudogene 17	O	-	20201124	-
9606	400966	RGPD1	-	RGP1|RGPD2|RanBP2L2|ranBP2L6	MIM:612704|HGNC:HGNC:32414|Ensembl:ENSG00000187627	2	2p11.2	RANBP2 like and GRIP domain containing 1	protein-coding	RGPD1	RANBP2 like and GRIP domain containing 1	O	RANBP2-like and GRIP domain-containing protein 1|RANBP2-like and GRIP domain-containing protein 1/2|ran-binding protein 2-like 2/6|ran-binding protein 2-like 6|ranBP2-like 2/6|ranBP2-like 6	20201213	-
9606	400984	OR7E102P	-	OR7E102	HGNC:HGNC:15043|Ensembl:ENSG00000168992	2	2q11.1	olfactory receptor family 7 subfamily E member 102 pseudogene	pseudo	OR7E102P	olfactory receptor family 7 subfamily E member 102 pseudogene	O	-	20201124	-
9606	400986	ANKRD36C	-	-	HGNC:HGNC:32946|Ensembl:ENSG00000174501	2	2q11.1	ankyrin repeat domain 36C	protein-coding	ANKRD36C	ankyrin repeat domain 36C	O	ankyrin repeat domain-containing protein 36C|protein immuno-reactive with anti-PTH polyclonal antibodies	20201124	-
9606	400997	ACOXL-AS1	-	-	HGNC:HGNC:41112|Ensembl:ENSG00000204581	2	2q13	ACOXL antisense RNA 1	ncRNA	ACOXL-AS1	ACOXL antisense RNA 1	O	-	20201124	-
9606	400999	FLJ42351	-	-	-	2	2q14.1	uncharacterized LOC400999	ncRNA	-	-	-	-	20201124	-
9606	401002	SSBP3P2	-	-	HGNC:HGNC:54579	2	2q21.1	SSBP3 pseudogene 2	pseudo	SSBP3P2	SSBP3 pseudogene 2	O	single stranded DNA binding protein 3 pseudogene	20201124	-
9606	401007	NF1P8	-	NF1L2	HGNC:HGNC:7767|Ensembl:ENSG00000236956	2	2q21.1	neurofibromin 1 pseudogene 8	pseudo	NF1P8	neurofibromin 1 pseudogene 8	O	neurofibromin 1-like 2	20201124	-
9606	401010	NOC2LP2	-	-	HGNC:HGNC:52286	2	2q21.1	NOC2 like nucleolar associated transcriptional repressor pseudogene 2	pseudo	NOC2LP2	NOC2 like nucleolar associated transcriptional repressor pseudogene 2	O	NOC2-like nucleolar associated transcriptional repressor pseudogene|nucleolar complex associated 2 homolog pseudogene	20201124	-
9606	401014	TEX41	-	DKFZp686O1327|LINC00953	HGNC:HGNC:48667|Ensembl:ENSG00000226674	2	2q22.3	testis expressed 41	ncRNA	TEX41	testis expressed 41	O	long intergenic non-protein coding RNA 953|testis expressed 41 (non-protein coding)	20201124	-
9606	401018	CTAGE14P	-	-	HGNC:HGNC:37299|Ensembl:ENSG00000214211	2	2q24.3	CTAGE family member 14, pseudogene	pseudo	CTAGE14P	CTAGE family member 14, pseudogene	O	CTAGE family, member 9 pseudogene	20201124	-
9606	401019	RPS15P4	-	RPS15_2_291	HGNC:HGNC:35712|Ensembl:ENSG00000233762	2	2q31.1	ribosomal protein S15 pseudogene 4	pseudo	RPS15P4	ribosomal protein S15 pseudogene 4	O	hCG1783417	20201124	-
9606	401021	LOC401021	-	-	-	2	2q31.1	uncharacterized LOC401021	ncRNA	-	-	-	-	20201124	-
9606	401022	HAGLR	-	HOXD-AS1|MIR7704HG|Mdgt	MIM:618209|HGNC:HGNC:43755|Ensembl:ENSG00000224189	2	2q31.1	HOXD antisense growth-associated long non-coding RNA	ncRNA	HAGLR	HOXD antisense growth-associated long non-coding RNA	O	HOXD cluster antisense RNA 1 (non-protein coding)|MIR7704 host	20201213	-
9606	401024	FSIP2	-	SPGF34	MIM:615796|HGNC:HGNC:21675|Ensembl:ENSG00000188738	2	2q32.1	fibrous sheath interacting protein 2	protein-coding	FSIP2	fibrous sheath interacting protein 2	O	fibrous sheath-interacting protein 2	20210123	-
9606	401027	C2orf66	-	IIDS6411|UNQ6411	HGNC:HGNC:33809|Ensembl:ENSG00000187944	2	2q33.1	chromosome 2 open reading frame 66	protein-coding	C2orf66	chromosome 2 open reading frame 66	O	uncharacterized protein C2orf66	20210103	-
9606	401036	ASB18	-	ASB-18	HGNC:HGNC:19770|Ensembl:ENSG00000182177	2	2q37.2	ankyrin repeat and SOCS box containing 18	protein-coding	ASB18	ankyrin repeat and SOCS box containing 18	O	ankyrin repeat and SOCS box protein 18	20201124	-
9606	401039	LINC01940	-	-	HGNC:HGNC:52763|Ensembl:ENSG00000227744	2	2q37.3	long intergenic non-protein coding RNA 1940	ncRNA	LINC01940	long intergenic non-protein coding RNA 1940	O	-	20201124	-
9606	401040	LOC401040	-	-	Ensembl:ENSG00000196758	2	2q37.3	uncharacterized LOC401040	protein-coding	-	-	-	uncharacterized protein LOC401040	20201124	-
9606	401067	IQCF3	-	-	HGNC:HGNC:31816|Ensembl:ENSG00000229972	3	3p21.2	IQ motif containing F3	protein-coding	IQCF3	IQ motif containing F3	O	IQ domain-containing protein F3	20201124	-
9606	401074	LINC00960	-	-	HGNC:HGNC:48710|Ensembl:ENSG00000242516	3	3p12.3	long intergenic non-protein coding RNA 960	ncRNA	LINC00960	long intergenic non-protein coding RNA 960	O	-	20201124	-
9606	401076	CAP1P1	-	-	HGNC:HGNC:31134|Ensembl:ENSG00000240809	3	3p12.3	CAP1 pseudogene 1	pseudo	CAP1P1	CAP1 pseudogene 1	O	CAP, adenylate cyclase-associated protein 1 pseudogene	20201124	-
9606	401081	C3orf85	-	-	HGNC:HGNC:53432|Ensembl:ENSG00000241224	3	3q13.13	chromosome 3 open reading frame 85	protein-coding	C3orf85	chromosome 3 open reading frame 85	O	uncharacterized protein C3orf85	20201124	-
9606	401082	LINC01205	-	-	HGNC:HGNC:49636|Ensembl:ENSG00000228980	3	3q13.13	long intergenic non-protein coding RNA 1205	ncRNA	LINC01205	long intergenic non-protein coding RNA 1205	O	-	20201124	-
9606	401089	FOXL2NB	-	C3orf72	HGNC:HGNC:34428|Ensembl:ENSG00000206262	3	3q22.3	FOXL2 neighbor	protein-coding	FOXL2NB	FOXL2 neighbor	O	FOXL2 neighbor protein|FLJ43329 protein	20201124	-
9606	401093	MBNL1-AS1	-	-	HGNC:HGNC:44584|Ensembl:ENSG00000229619	3	3q25.1	MBNL1 antisense RNA 1	ncRNA	MBNL1-AS1	MBNL1 antisense RNA 1	O	-	20201124	-
9606	401097	C3orf80	-	-	HGNC:HGNC:40048|Ensembl:ENSG00000180044	3	3q25.33	chromosome 3 open reading frame 80	protein-coding	C3orf80	chromosome 3 open reading frame 80	O	uncharacterized membrane protein C3orf80	20201124	-
9606	401103	LINC01994	-	-	HGNC:HGNC:52827|Ensembl:ENSG00000241098	3	3q26.33	long intergenic non-protein coding RNA 1994	ncRNA	LINC01994	long intergenic non-protein coding RNA 1994	O	-	20201124	-
9606	401105	FLJ42393	-	AVPC1948	Ensembl:ENSG00000279891	3	3q27.3	uncharacterized LOC401105	ncRNA	-	-	-	-	20201124	-
9606	401106	LINC00884	-	-	HGNC:HGNC:48570	3	3q29	long intergenic non-protein coding RNA 884	ncRNA	LINC00884	long intergenic non-protein coding RNA 884	O	-	20201124	-
9606	401109	LINC00885	-	-	HGNC:HGNC:48571|Ensembl:ENSG00000224652	3	3q29	long intergenic non-protein coding RNA 885	ncRNA	LINC00885	long intergenic non-protein coding RNA 885	O	-	20201124	-
9606	401115	C4orf48	-	CHR4_55	MIM:614690|HGNC:HGNC:34437|Ensembl:ENSG00000243449	4	4p16.3	chromosome 4 open reading frame 48	protein-coding	C4orf48	chromosome 4 open reading frame 48	O	neuropeptide-like protein C4orf48	20210120	-
9606	401124	DTHD1	-	-	MIM:616979|HGNC:HGNC:37261|Ensembl:ENSG00000197057	4	4p14	death domain containing 1	protein-coding	DTHD1	death domain containing 1	O	death domain-containing protein 1	20201124	-
9606	401127	LOC401127	-	-	Ensembl:ENSG00000224097	4	4p14	WD repeat domain 5 pseudogene	pseudo	-	-	-	-	20201124	-
9606	401131	LOC401131	-	-	-	1	1q12	uncharacterized LOC401131	ncRNA	-	-	-	-	20170707	-
9606	401134	LINC02232	-	-	HGNC:HGNC:53103|Ensembl:ENSG00000250125	4	4q13.1	long intergenic non-protein coding RNA 2232	ncRNA	LINC02232	long intergenic non-protein coding RNA 2232	O	RP11-707A18.1	20201124	-
9606	401135	SYT14P1	-	CHR415SYT|SYT14L|SYTDEP	MIM:610892|HGNC:HGNC:33429	4	4q13.2	synaptotagmin 14 pseudogene 1	pseudo	SYT14P1	synaptotagmin 14 pseudogene 1	O	chr415 synaptotagmin|synaptotagmin XIV pseudogene 1|synaptotagmin XIV-derived|synaptotagmin XIV-like	20201213	-
9606	401136	TMPRSS11BNL	-	-	HGNC:HGNC:37262|Ensembl:ENSG00000250026	4	4q13.2	TMPRSS11B N-terminal like, pseudogene	pseudo	TMPRSS11BNL	TMPRSS11B N-terminal like, pseudogene	O	TMPRSS11B N terminal-like|TMPRSS11B N-terminus-like protein|transmembrane protease serine 11B-like protein|transmembrane protease, serine 11B pseudogene	20201124	-
9606	401137	PRR27	-	C4orf40	HGNC:HGNC:33193|Ensembl:ENSG00000187533	4	4q13.3	proline rich 27	protein-coding	PRR27	proline rich 27	O	proline-rich protein 27	20201124	-
9606	401138	AMTN	-	AI3B|UNQ689	MIM:610912|HGNC:HGNC:33188|Ensembl:ENSG00000187689	4	4q13.3	amelotin	protein-coding	AMTN	amelotin	O	amelotin|RSTI689	20201124	-
9606	401145	CCSER1	-	FAM190A	MIM:618934|HGNC:HGNC:29349|Ensembl:ENSG00000184305	4	4q22.1	coiled-coil serine rich protein 1	protein-coding	CCSER1	coiled-coil serine rich protein 1	O	serine-rich coiled-coil domain-containing protein 1|family with sequence similarity 190, member A|protein FAM190A	20201124	-
9606	401149	LINC01061	-	-	HGNC:HGNC:49084	4	4q26	long intergenic non-protein coding RNA 1061	ncRNA	LINC01061	long intergenic non-protein coding RNA 1061	O	-	20201124	-
9606	401152	C4orf3	-	ALN|HCVFTP1	HGNC:HGNC:19225|Ensembl:ENSG00000164096	4	4q26	chromosome 4 open reading frame 3	protein-coding	C4orf3	chromosome 4 open reading frame 3	O	uncharacterized protein C4orf3|HCV F-transactivated protein 1|another-regulin|hepatitis C virus F protein-transactivated protein 1	20201124	-
9606	401164	LINC01060	-	-	HGNC:HGNC:49081|Ensembl:ENSG00000249378	4	4q35.2	long intergenic non-protein coding RNA 1060	ncRNA	LINC01060	long intergenic non-protein coding RNA 1060	O	-	20201124	-
9606	401172	LINC02145	-	-	HGNC:HGNC:53005|Ensembl:ENSG00000250490	5	5p15.31	long intergenic non-protein coding RNA 2145	ncRNA	LINC02145	long intergenic non-protein coding RNA 2145	O	CTD-2324F15.2	20201124	-
9606	401176	LOC401176	-	-	-	5	5p15.1	uncharacterized LOC401176	ncRNA	-	-	-	-	20201124	-
9606	401177	LINC02111	-	-	HGNC:HGNC:52966|Ensembl:ENSG00000250822	5	5p15.1	long intergenic non-protein coding RNA 2111	ncRNA	LINC02111	long intergenic non-protein coding RNA 2111	O	CTD-2139B15.4	20201124	-
9606	401190	RGS7BP	-	R7BP	MIM:610890|HGNC:HGNC:23271|Ensembl:ENSG00000186479	5	5q12.3	regulator of G protein signaling 7 binding protein	protein-coding	RGS7BP	regulator of G protein signaling 7 binding protein	O	regulator of G-protein signaling 7-binding protein|R7 family-binding protein	20201124	-
9606	401191	LOC401191	-	-	-	5	5q12.3	uncharacterized LOC401191	ncRNA	-	-	-	-	20200313	-
9606	401206	RPS25P6	-	RPS25_4_602	HGNC:HGNC:35532	5	5q23.1	ribosomal protein S25 pseudogene 6	pseudo	RPS25P6	ribosomal protein S25 pseudogene 6	O	hCG1640785	20201124	-
9606	401207	C5orf63	-	YDR286C	HGNC:HGNC:40051|Ensembl:ENSG00000164241	5	5q23.2	chromosome 5 open reading frame 63	protein-coding	C5orf63	chromosome 5 open reading frame 63	O	glutaredoxin-like protein C5orf63|glutaredoxin-like protein YDR286C homolog	20201208	-
9606	401218	LOC401218	-	-	-	5	5q35.1	cyclin Q pseudogene	pseudo	-	-	-	family with sequence similarity 58 member A pseudogene	20201124	-
9606	401232	LINC01011	-	-	HGNC:HGNC:33812	6	6p25.2	long intergenic non-protein coding RNA 1011	ncRNA	LINC01011	long intergenic non-protein coding RNA 1011	O	-	20201124	-
9606	401233	HTATSF1P2	-	-	HGNC:HGNC:38586	6	6p25.2	HIV-1 Tat specific factor 1 pseudogene 2	pseudo	HTATSF1P2	HIV-1 Tat specific factor 1 pseudogene 2	O	-	20201124	-
9606	401236	STMND1	-	-	HGNC:HGNC:44668|Ensembl:ENSG00000230873	6	6p22.3	stathmin domain containing 1	protein-coding	STMND1	stathmin domain containing 1	O	stathmin domain-containing protein 1	20201124	-
9606	401237	CASC15	-	CANT|LINC00340|lnc-SOX4-1	MIM:616610|HGNC:HGNC:28245	6	6p22.3	cancer susceptibility 15	ncRNA	CASC15	cancer susceptibility 15	O	cancer susceptibility 15 (non-protein coding)|cancer susceptibility candidate 15 (non-protein coding)|long intergenic non-protein coding RNA 340	20201227	-
9606	401242	LINC01623	-	-	HGNC:HGNC:52050|Ensembl:ENSG00000225595	6	6p22.1	long intergenic non-protein coding RNA 1623	ncRNA	LINC01623	long intergenic non-protein coding RNA 1623	O	XXbac-BPG308K3.6	20201124	-
9606	401247	LINC00243	-	C6orf214|NCRNA00243	HGNC:HGNC:30956|Ensembl:ENSG00000214894	6	6p21.33	long intergenic non-protein coding RNA 243	ncRNA	LINC00243	long intergenic non-protein coding RNA 243	O	-	20201124	-
9606	401250	MCCD1	-	-	MIM:609624|HGNC:HGNC:20668|Ensembl:ENSG00000204511	6	6p21.33	mitochondrial coiled-coil domain 1	protein-coding	MCCD1	mitochondrial coiled-coil domain 1	O	mitochondrial coiled-coil domain protein 1	20201124	-
9606	401251	SAPCD1	-	C6orf26|NG23	HGNC:HGNC:13938|Ensembl:ENSG00000228727	6	6p21.33	suppressor APC domain containing 1	protein-coding	SAPCD1	suppressor APC domain containing 1	O	suppressor APC domain-containing protein 1|protein G7d	20201124	-
9606	401253	LINC00336	-	C6orf227|NCRNA00336	HGNC:HGNC:33813|Ensembl:ENSG00000197251	6	6p21.31	long intergenic non-protein coding RNA 336	ncRNA	LINC00336	long intergenic non-protein coding RNA 336	O	-	20210118	-
9606	401258	RAB44	-	RASD3|RASL13|dJ431A14.3	HGNC:HGNC:21068|Ensembl:ENSG00000255587	6	6p21.2	RAB44, member RAS oncogene family	protein-coding	RAB44	RAB44, member RAS oncogene family	O	ras-related protein Rab-44|RAS-like, family 13|RASD family, member 3	20201124	-
9606	401260	LINC00951	-	-	HGNC:HGNC:48662	6	6p21.2	long intergenic non-protein coding RNA 951	ncRNA	LINC00951	long intergenic non-protein coding RNA 951	O	lincRNA-uc003opf.1	20201124	-
9606	401261	LOC401261	-	-	-	6	6p21.1	uncharacterized LOC401261	ncRNA	-	-	-	-	20201124	-
9606	401262	CRIP3	-	CRP-3|TLP|TLP-A|h6LIMo	HGNC:HGNC:17751|Ensembl:ENSG00000146215	6	6p21.1	cysteine rich protein 3	protein-coding	CRIP3	cysteine rich protein 3	O	cysteine-rich protein 3|chromosome 6 LIM domain only protein|thymus LIM protein TLP-A	20201124	-
9606	401264	TRAM2-AS1	-	-	HGNC:HGNC:48663|Ensembl:ENSG00000225791	6	6p12.2	TRAM2 antisense RNA 1 (head to head)	ncRNA	TRAM2-AS1	TRAM2 antisense RNA 1 (head to head)	O	-	20201124	-
9606	401265	KLHL31	-	BKLHD6|KBTBD1|KLHL|bA345L23.2	MIM:610749|HGNC:HGNC:21353|Ensembl:ENSG00000124743	6	6p12.1	kelch like family member 31	protein-coding	KLHL31	kelch like family member 31	O	kelch-like protein 31|BTB and kelch domain-containing protein 6|kelch repeat and BTB (POZ) domain containing 1|kelch repeat and BTB domain-containing protein 1|kelch-like protein KLHL	20201124	-
9606	401282	DKFZp451B082	-	-	Ensembl:ENSG00000285564	6	6q26	uncharacterized LOC401282	ncRNA	-	-	-	-	20201124	-
9606	401285	TCP10L2	-	-	HGNC:HGNC:21254	6	6q27	t-complex 10 like 2, pseudogene	pseudo	TCP10L2	t-complex 10 like 2, pseudogene	O	T-complex 10-like protein 2|T-complex protein 10A homolog 2|putative t-complex protein 10A homolog 2|t-complex 10-like 2	20201204	-
9606	401286	LINC02538	-	-	HGNC:HGNC:53571|Ensembl:ENSG00000272549	6	6q27	long intergenic non-protein coding RNA 2538	ncRNA	LINC02538	long intergenic non-protein coding RNA 2538	O	-	20201124	-
9606	401288	LINC00242	-	C6orf122|NCRNA00242|dJ266L20.5	HGNC:HGNC:21249|Ensembl:ENSG00000229214	6	6q27	long intergenic non-protein coding RNA 242	ncRNA	LINC00242	long intergenic non-protein coding RNA 242	O	-	20201124	-
9606	401289	LINC01624	-	-	HGNC:HGNC:52051	6	6q27	long intergenic non-protein coding RNA 1624	ncRNA	LINC01624	long intergenic non-protein coding RNA 1624	O	TCONS_00011425	20201124	-
9606	401296	LNCRI	-	lnc-RI	HGNC:HGNC:53790	7	7p22.3	lncRNA radiation induced regulator of PLK1 and RAD51	ncRNA	LNCRI	lncRNA radiation induced regulator of PLK1 and RAD51	O	-	20201124	-
9606	401303	ZNF815P	-	ZNF815	HGNC:HGNC:22029	7	7p22.1	zinc finger protein 815, pseudogene	pseudo	ZNF815P	zinc finger protein 815, pseudogene	O	Putative protein ZNF815|zinc finger protein pseudogene	20201124	-
9606	401312	LOC401312	-	-	Ensembl:ENSG00000105889	7	7p15.3	uncharacterized LOC401312	ncRNA	-	-	-	-	20201124	-
9606	401316	EIF4HP1	-	-	HGNC:HGNC:49035	7	7p15.2	eukaryotic translation initiation factor 4H pseudogene 1	pseudo	EIF4HP1	eukaryotic translation initiation factor 4H pseudogene 1	O	Williams-Beuren syndrome chromosome region 1 pseudogene	20201124	-
9606	401320	GARS1-DT	-	GARS-DT	HGNC:HGNC:48951	7	7p14.3	GARS1 divergent transcript	ncRNA	GARS1-DT	GARS1 divergent transcript	O	GARS divergent transcript	20201124	-
9606	401321	LINC00997	-	-	HGNC:HGNC:48952	7	7p14.3	long intergenic non-protein coding RNA 997	ncRNA	LINC00997	long intergenic non-protein coding RNA 997	O	-	20201124	-
9606	401324	LOC401324	-	-	-	7	7p14.2	uncharacterized LOC401324	ncRNA	-	-	-	-	20201124	-
9606	401331	RASA4CP	-	RASA4P	HGNC:HGNC:44185	7	7p13	RAS p21 protein activator 4C, pseudogene	pseudo	RASA4CP	RAS p21 protein activator 4C, pseudogene	O	RAS p21 protein activator 4 pseudogene	20201124	-
9606	401335	C7orf65	-	-	HGNC:HGNC:34432|Ensembl:ENSG00000221845	7	7p12.3	chromosome 7 putative open reading frame 65	ncRNA	C7orf65	chromosome 7 putative open reading frame 65	O	FLJ44108 protein|uncharacterized protein C7orf65	20201218	-
9606	401337	LINC01446	-	GS1-179L18.1	HGNC:HGNC:50773|Ensembl:ENSG00000205628	7	7p12.1	long intergenic non-protein coding RNA 1446	ncRNA	LINC01446	long intergenic non-protein coding RNA 1446	O	-	20201124	-
9606	401357	LOC401357	-	-	-	7	7p11.2	uncharacterized LOC401357	ncRNA	-	-	-	-	20201124	-
9606	401375	GTF2IRD2P1	-	GTF2IRD2P	HGNC:HGNC:33127|Ensembl:ENSG00000214544	7	7q11.23	GTF2I repeat domain containing 2 pseudogene 1	pseudo	GTF2IRD2P1	GTF2I repeat domain containing 2 pseudogene 1	O	GTF2IRD2 pseudogene|general transcription factor II i repeat domain 2 pseudogene	20201208	-
9606	401387	LRRD1	-	-	HGNC:HGNC:34300|Ensembl:ENSG00000240720	7	7q21.2	leucine rich repeats and death domain containing 1	protein-coding	LRRD1	leucine rich repeats and death domain containing 1	O	leucine-rich repeat and death domain-containing protein 1|leucine-rich repeat and death domain-containing protein LOC401387	20201124	-
9606	401393	AZGP1P2	-	-	HGNC:HGNC:912|Ensembl:ENSG00000214252	7	7q22.1	AZGP1 pseudogene 2	pseudo	AZGP1P2	AZGP1 pseudogene 2	O	Putative zinc-alpha-2-glycoprotein-like 2|alpha-2-glycoprotein 1, zinc pseudogene 2|alpha-2-glycoprotein 1, zinc-binding pseudogene 2	20201124	-
9606	401397	SMIM30	-	LINC00998	HGNC:HGNC:48953|Ensembl:ENSG00000214194	7	7q31.1	small integral membrane protein 30	protein-coding	SMIM30	small integral membrane protein 30	O	small integral membrane protein 30|long intergenic non-protein coding RNA 998|putative transmembrane protein LINC00998	20201124	-
9606	401398	POT1-AS1	-	-	HGNC:HGNC:49459|Ensembl:ENSG00000224897	7	7q31.33	POT1 antisense RNA 1	ncRNA	POT1-AS1	POT1 antisense RNA 1	O	-	20201124	-
9606	401399	PRRT4	-	-	HGNC:HGNC:37280|Ensembl:ENSG00000224940	7	7q32.1	proline rich transmembrane protein 4	protein-coding	PRRT4	proline rich transmembrane protein 4	O	proline-rich transmembrane protein 4	20201124	-
9606	401409	RAB19	-	RAB19B	HGNC:HGNC:19982|Ensembl:ENSG00000146955	7	7q34	RAB19, member RAS oncogene family	protein-coding	RAB19	RAB19, member RAS oncogene family	O	ras-related protein Rab-19|GTP-binding protein RAB19B	20201124	-
9606	401427	OR2A7	-	HSDJ0798C17|OR2A21	HGNC:HGNC:8234|Ensembl:ENSG00000243896	7	7q35	olfactory receptor family 2 subfamily A member 7	protein-coding	OR2A7	olfactory receptor family 2 subfamily A member 7	O	olfactory receptor 2A7|olfactory receptor OR7-18|olfactory receptor OR7-20|olfactory receptor, family 2, subfamily A, member 21	20201213	-
9606	401428	OR2A20P	-	OR2A20	HGNC:HGNC:15413|Ensembl:ENSG00000170356	7	7q35	olfactory receptor family 2 subfamily A member 20 pseudogene	pseudo	OR2A20P	olfactory receptor family 2 subfamily A member 20 pseudogene	O	-	20201124	-
9606	401431	ATP6V0E2-AS1	-	-	HGNC:HGNC:44180|Ensembl:ENSG00000204934	7	7q36.1	ATP6V0E2 antisense RNA 1	ncRNA	ATP6V0E2-AS1	ATP6V0E2 antisense RNA 1	O	ATP6V0E2 antisense RNA 1 (non-protein coding)	20201124	-
9606	401442	LOC401442	-	-	Ensembl:ENSG00000282375	8	8p23.3	uncharacterized LOC401442	ncRNA	-	-	-	-	20201124	-
9606	401447	USP17L1	-	USP17L1P	HGNC:HGNC:37182|Ensembl:ENSG00000230549	8	8p23.1	ubiquitin specific peptidase 17 like family member 1	protein-coding	USP17L1	ubiquitin specific peptidase 17 like family member 1	O	ubiquitin carboxyl-terminal hydrolase 17-like protein 1|deubiquitinating enzyme 17-like protein 1|putative ubiquitin carboxyl-terminal hydrolase 17-like protein 1|ubiquitin thioesterase 17-like protein 1|ubiquitin-specific-processing protease 17-like protein 1	20201213	-
9606	401450	OR7E96P	-	-	HGNC:HGNC:14815|Ensembl:ENSG00000227013	8	8p23.1	olfactory receptor family 7 subfamily E member 96 pseudogene	pseudo	OR7E96P	olfactory receptor family 7 subfamily E member 96 pseudogene	O	-	20201124	-
9606	401463	LOC401463	-	-	Ensembl:ENSG00000254102	8	8q12.3	uncharacterized LOC401463	ncRNA	-	-	-	-	20201124	-
9606	401466	RBIS	-	C8orf59	HGNC:HGNC:32235|Ensembl:ENSG00000176731	8	8q21.2	ribosomal biogenesis factor	protein-coding	RBIS	ribosomal biogenesis factor	O	ribosomal biogenesis factor|ribosome biogenesis factor identified in screen|uncharacterized protein C8orf59	20201213	-
9606	401470	RPS26P10	-	RPS26_16_925	HGNC:HGNC:32201	8	8q21.3	ribosomal protein S26 pseudogene 10	pseudo	RPS26P10	ribosomal protein S26 pseudogene 10	O	-	20201124	-
9606	401471	LOC401471	-	-	-	8	8q22.3	uncharacterized LOC401471	ncRNA	-	-	-	-	20201124	-
9606	401472	GASAL1	-	GASL1	HGNC:HGNC:53461	8	8q22.3	growth arrest associated lncRNA 1	ncRNA	GASAL1	growth arrest associated lncRNA 1	O	-	20201124	-
9606	401474	SAMD12	-	-	MIM:618073|HGNC:HGNC:31750|Ensembl:ENSG00000177570	8	8q24.11-q24.12	sterile alpha motif domain containing 12	protein-coding	SAMD12	sterile alpha motif domain containing 12	O	sterile alpha motif domain-containing protein 12|SAM domain-containing protein 12	20201220	-
9606	401475	SRRM1P1	-	SRRM1L|SRRM1P	HGNC:HGNC:31861|Ensembl:ENSG00000224722	8	8q24.21	serine/arginine repetitive matrix 1 pseudogene 1	pseudo	SRRM1P1	serine/arginine repetitive matrix 1 pseudogene 1	O	-	20201124	-
9606	401478	LOC401478	-	-	-	8	8q24.23	uncharacterized LOC401478	ncRNA	-	-	-	-	20201124	-
9606	401491	VLDLR-AS1	-	linc-VLDLR|lincRNA-VLDLR	HGNC:HGNC:49621|Ensembl:ENSG00000236404	9	9p24.2	VLDLR antisense RNA 1	ncRNA	VLDLR-AS1	VLDLR antisense RNA 1	O	-	20201124	-
9606	401492	LINC01235	-	-	HGNC:HGNC:49769|Ensembl:ENSG00000270547	9	9p23	long intergenic non-protein coding RNA 1235	ncRNA	LINC01235	long intergenic non-protein coding RNA 1235	O	-	20201124	-
9606	401494	HACD4	-	PTPLAD2	MIM:615941|HGNC:HGNC:20920|Ensembl:ENSG00000188921	9	9p21.3	3-hydroxyacyl-CoA dehydratase 4	protein-coding	HACD4	3-hydroxyacyl-CoA dehydratase 4	O	very-long-chain (3R)-3-hydroxyacyl-CoA dehydratase 4|protein tyrosine phosphatase-like A domain containing 2|protein tyrosine phosphatase-like protein PTPLAD2|protein-tyrosine phosphatase-like A domain-containing protein 2|very-long-chain (3R)-3-hydroxyacyl-[acyl-carrier protein] dehydratase 4	20201124	-
9606	401497	LINC01242	-	-	HGNC:HGNC:49810	9	9p21.1	long intergenic non-protein coding RNA 1242	ncRNA	LINC01242	long intergenic non-protein coding RNA 1242	O	-	20201124	-
9606	401498	TMEM215	-	-	HGNC:HGNC:33816|Ensembl:ENSG00000188133	9	9p21.1	transmembrane protein 215	protein-coding	TMEM215	transmembrane protein 215	O	transmembrane protein 215	20201124	-
9606	401505	TOMM5	-	C9orf105|Tom5|bA613M10.3	MIM:616169|HGNC:HGNC:31369|Ensembl:ENSG00000175768	9	9p13.2	translocase of outer mitochondrial membrane 5	protein-coding	TOMM5	translocase of outer mitochondrial membrane 5	O	mitochondrial import receptor subunit TOM5 homolog|mitochondrial outer membrane protein TOM5|translocase of outer mitochondrial membrane 5 homolog	20201124	-
9606	401507	FAM74A1	-	FAM74A5	HGNC:HGNC:32029|Ensembl:ENSG00000215112	9	9p12	family with sequence similarity 74 member A1	ncRNA	FAM74A1	family with sequence similarity 74 member A1	O	family with sequence similarity 74, member A5	20201124	-
9606	401508	FAM74A4	-	FAM74A2	HGNC:HGNC:32032|Ensembl:ENSG00000274583	9	9q12	family with sequence similarity 74 member A4	ncRNA	FAM74A4	family with sequence similarity 74 member A4	O	family with sequence similarity 74, member A2	20201124	-
9606	401509	ZNF658B	-	-	HGNC:HGNC:32033	9	9p12	zinc finger protein 658B (pseudogene)	pseudo	ZNF658B	zinc finger protein 658B (pseudogene)	O	zinc finger protein 658 pseudogene	20201124	-
9606	401525	CDK2AP2P3	-	-	HGNC:HGNC:38494	9	9q13	cyclin dependent kinase 2 associated protein 2 pseudogene 3	pseudo	CDK2AP2P3	cyclin dependent kinase 2 associated protein 2 pseudogene 3	O	CDK2-associated protein 2 pseudogene	20201124	-
9606	401533	DDX10P2	-	-	HGNC:HGNC:44961|Ensembl:ENSG00000230360	9	9q21.32	DEAD-box helicase 10 pseudogene 2	pseudo	DDX10P2	DEAD-box helicase 10 pseudogene 2	O	DEAD (Asp-Glu-Ala-Asp) box polypeptide 10 pseudogene 2	20201124	-
9606	401535	LINC02872	-	C9orf170	HGNC:HGNC:33817|Ensembl:ENSG00000204446	9	9q21.33	long intergenic non-protein coding RNA 2872	ncRNA	LINC02872	long intergenic non-protein coding RNA 2872	O	uncharacterized protein C9orf170	20201124	-
9606	401537	RPSAP49	-	RPSA_21_995	HGNC:HGNC:35660|Ensembl:ENSG00000226327	9	9q22.1	ribosomal protein SA pseudogene 49	pseudo	RPSAP49	ribosomal protein SA pseudogene 49	O	-	20201124	-
9606	401540	OR7E109P	-	OR7E113P|OST721	HGNC:HGNC:15118|Ensembl:ENSG00000236316	9	9q22.2	olfactory receptor family 7 subfamily E member 109 pseudogene	pseudo	OR7E109P	olfactory receptor family 7 subfamily E member 109 pseudogene	O	olfactory receptor, family 7, subfamily E, member 113 pseudogene	20201124	-
9606	401541	CENPP	-	CENP-P	MIM:611505|HGNC:HGNC:32933|Ensembl:ENSG00000188312	9	9q22.31	centromere protein P	protein-coding	CENPP	centromere protein P	O	centromere protein P	20201124	-
9606	401546	C9orf152	-	bA470J20.2	HGNC:HGNC:31455|Ensembl:ENSG00000188959	9	9q31.3	chromosome 9 open reading frame 152	protein-coding	C9orf152	chromosome 9 open reading frame 152	O	uncharacterized protein C9orf152	20201124	-
9606	401548	SNX30	-	ATG24A	HGNC:HGNC:23685|Ensembl:ENSG00000148158	9	9q32	sorting nexin family member 30	protein-coding	SNX30	sorting nexin family member 30	O	sorting nexin-30	20201124	-
9606	401551	WDR38	-	-	HGNC:HGNC:23745|Ensembl:ENSG00000136918	9	9q33.3	WD repeat domain 38	protein-coding	WDR38	WD repeat domain 38	O	WD repeat-containing protein 38	20201124	-
9606	401554	GPRACR	-	LncGPR107	HGNC:HGNC:53957|Ensembl:ENSG00000196979	9	9q34.11	GPR107 adjacent cis regulating lncRNA	ncRNA	GPRACR	GPR107 adjacent cis regulating lncRNA	O	-	20201124	-
9606	401557	LOC401557	-	-	-	9	9q34.3	uncharacterized LOC401557	ncRNA	-	-	-	-	20201124	-
9606	401561	LINC01451	-	HCCAT4	HGNC:HGNC:48599|Ensembl:ENSG00000279141	9	9q34.3	long intergenic non-protein coding RNA 1451	ncRNA	LINC01451	long intergenic non-protein coding RNA 1451	O	hepatocellular carcinoma associated transcript 4 (non-protein coding)	20201124	-
9606	401562	LCNL1	-	-	HGNC:HGNC:34436|Ensembl:ENSG00000214402	9	9q34.3	lipocalin like 1	protein-coding	LCNL1	lipocalin like 1	O	lipocalin-like 1 protein	20201124	-
9606	401563	C9orf139	-	-	HGNC:HGNC:31426|Ensembl:ENSG00000180539	9	9q34.3	chromosome 9 putative open reading frame 139	ncRNA	C9orf139	chromosome 9 putative open reading frame 139	O	uncharacterized protein C9orf139	20201218	-
9606	401565	FAM166A	-	HSD46	HGNC:HGNC:33818|Ensembl:ENSG00000188163	9	9q34.3	family with sequence similarity 166 member A	protein-coding	FAM166A	family with sequence similarity 166 member A	O	protein FAM166A	20201124	-
9606	401577	CD99P1	-	CD99L1|CXYorf12|MIC2R|NCRNA00103	HGNC:HGNC:7083|Ensembl:ENSG00000223773	X|Y	X;Y	CD99 molecule pseudogene 1	pseudo	CD99P1	CD99 molecule pseudogene 1	O	CD99 antigen-like 1|CD99 molecule-like 1, pseudogene|MIC2-related	20201124	-
9606	401585	LINC02595	-	-	HGNC:HGNC:53946	X	Xp11.3	long intergenic non-protein coding RNA 2595	ncRNA	LINC02595	long intergenic non-protein coding RNA 2595	O	-	20201124	-
9606	401588	ZNF674-AS1	-	-	HGNC:HGNC:44266|Ensembl:ENSG00000230844	X	Xp11.3	ZNF674 antisense RNA 1 (head to head)	ncRNA	ZNF674-AS1	ZNF674 antisense RNA 1 (head to head)	O	ZNF674 antisense RNA 1 (non-protein coding)	20201124	-
9606	401589	LOC401589	-	-	Ensembl:ENSG00000182776	X	Xp11.22	uncharacterized LOC401589	ncRNA	-	-	-	-	20201124	-
9606	401602	AP2B1P1	-	-	HGNC:HGNC:55017|Ensembl:ENSG00000234130	X	Xq21.32	AP2B1 pseudogene 1	pseudo	AP2B1P1	AP2B1 pseudogene 1	O	adaptor related protein complex 2 beta 1 subunit pseudogene|adaptor related protein complex 2 subunit beta 1 pseudogene	20201124	-
9606	401612	SLC25A53	-	MCART6	MIM:300941|HGNC:HGNC:31894|Ensembl:ENSG00000269743	X	Xq22.2	solute carrier family 25 member 53	protein-coding	SLC25A53	solute carrier family 25 member 53	O	solute carrier family 25 member 53|mitochondrial carrier triple repeat protein 6	20201124	-
9606	401613	SERTM2	-	DKFZp686D0853|LINC00890	HGNC:HGNC:48576|Ensembl:ENSG00000260802	X	Xq23	serine rich and transmembrane domain containing 2	protein-coding	SERTM2	serine rich and transmembrane domain containing 2	O	serine-rich and transmembrane domain-containing 2|long intergenic non-protein coding RNA 890	20201124	-
9606	401629	FAM224B	-	LINC00230B|NCRNA00230B	HGNC:HGNC:37737	Y	Yq11.222	family with sequence similarity 224 member B	ncRNA	FAM224B	family with sequence similarity 224 member B	O	family with sequence similarity 224 member B (non-protein coding)|long intergenic non-protein coding RNA 230B|non-protein coding RNA 230B	20201124	-
9606	401630	FAM224A	-	LINC00230A|NCRNA00230A	HGNC:HGNC:37736	Y	Yq11.222	family with sequence similarity 224 member A	ncRNA	FAM224A	family with sequence similarity 224 member A	O	family with sequence similarity 224 member A (non-protein coding)|long intergenic non-protein coding RNA 230A|non-protein coding RNA 230A	20201124	-
9606	401634	GOLGA2P3Y	-	GOLGA2LY2|GOLGA2P3	HGNC:HGNC:32426	Y	Yq11.23	GOLGA2 pseudogene 3 Y-linked	pseudo	GOLGA2P3Y	GOLGA2 pseudogene 3 Y-linked	O	golgi autoantigen, golgin subfamily a, 2-like, Y-linked 2|golgi autoantigen, golgin subfamily a, 2-like, Y-linked, telomeric|golgin A2 pseudogene 3, Y-linked|golgin A2-like, Y-linked 2 (pseudogene)	20201124	-
9606	401637	OR7E26P	-	OR1-51|OR1-72|OR1-73|OR7E67P|OR7E68P|OR7E69P|OR7E70P|OR7E71P|OR7E72P|OR7E73P|OR7E74P|OR7E75P|OR912-108|OR912-109|OR912-110|OR912-46|OR912-95|hg523|hg674	HGNC:HGNC:8398	10	10p13	olfactory receptor family 7 subfamily E member 26 pseudogene	pseudo	OR7E26P	olfactory receptor family 7 subfamily E member 26 pseudogene	O	olfactory receptor, family 7, subfamily E, member 67 pseudogene|olfactory receptor, family 7, subfamily E, member 68 pseudogene|olfactory receptor, family 7, subfamily E, member 69 pseudogene|olfactory receptor, family 7, subfamily E, member 70 pseudogene|olfactory receptor, family 7, subfamily E, member 71 pseudogene|olfactory receptor, family 7, subfamily E, member 72 pseudogene|olfactory receptor, family 7, subfamily E, member 73 pseudogene|olfactory receptor, family 7, subfamily E, member 74 pseudogene|olfactory receptor, family 7, subfamily E, member 75 pseudogene	20201124	-
9606	401638	RPSAP10	-	LAMR1P10|RPSA_22_1026	HGNC:HGNC:31460|Ensembl:ENSG00000224439	10	10p12.1	ribosomal protein SA pseudogene 10	pseudo	RPSAP10	ribosomal protein SA pseudogene 10	O	-	20201124	-
9606	401640	RPL7AP53	-	RPL7A_22_1031	HGNC:HGNC:36392|Ensembl:ENSG00000235962	10	10p11.22	ribosomal protein L7a pseudogene 53	pseudo	RPL7AP53	ribosomal protein L7a pseudogene 53	O	-	20201124	-
9606	401646	GNAI2P2	-	-	HGNC:HGNC:45110|Ensembl:ENSG00000231957	10	10q22.3	G protein subunit alpha i2 pseudogene 2	pseudo	GNAI2P2	G protein subunit alpha i2 pseudogene 2	O	guanine nucleotide binding protein (G protein), alpha inhibiting activity polypeptide 2 pseudogene 2	20201124	-
9606	401647	GOLGA7B	-	C10orf132|C10orf133|bA451M19.3|bA459F3.4	MIM:614189|HGNC:HGNC:31668|Ensembl:ENSG00000155265	10	10q24.2	golgin A7 family member B	protein-coding	GOLGA7B	golgin A7 family member B	O	golgin subfamily A member 7B|golgi autoantigen, golgin subfamily a, 7B	20201213	-
9606	401648	ST13P13	-	-	HGNC:HGNC:38788	10	10q24.33	ST13, Hsp70 interacting protein pseudogene 13	pseudo	ST13P13	ST13, Hsp70 interacting protein pseudogene 13	O	suppression of tumorigenicity 13 (colon carcinoma) (Hsp70 interacting protein) pseudogene 13	20201124	-
9606	401661	OR51C1P	-	OR51C2P|OR51C3P|OST734	HGNC:HGNC:15191	11	11p15.4	olfactory receptor family 51 subfamily C member 1 pseudogene	pseudo	OR51C1P	olfactory receptor family 51 subfamily C member 1 pseudogene	O	olfactory receptor, family 51, subfamily C, member 2 pseudogene|olfactory receptor, family 51, subfamily C, member 3 pseudogene	20201124	-
9606	401662	OR51A8P	-	-	HGNC:HGNC:15189	11	11p15.4	olfactory receptor family 51 subfamily A member 8 pseudogene	pseudo	OR51A8P	olfactory receptor family 51 subfamily A member 8 pseudogene	O	-	20201124	-
9606	401663	OR51H1	-	OR51H1P	HGNC:HGNC:14833|Ensembl:ENSG00000176904	11	11p15.4	olfactory receptor family 51 subfamily H member 1	pseudo	OR51H1	olfactory receptor family 51 subfamily H member 1	O	Olfactory receptor 51H1|olfactory receptor OR11-25|olfactory receptor, family 51, subfamily H, member 1 pseudogene|seven transmembrane helix receptor	20201213	-
9606	401664	OR51H2P	-	-	HGNC:HGNC:15199	11	11p15.4	olfactory receptor family 51 subfamily H member 2 pseudogene	pseudo	OR51H2P	olfactory receptor family 51 subfamily H member 2 pseudogene	O	-	20201124	-
9606	401665	OR51T1	-	OR11-26	HGNC:HGNC:15205|Ensembl:ENSG00000176900	11	11p15.4	olfactory receptor family 51 subfamily T member 1	protein-coding	OR51T1	olfactory receptor family 51 subfamily T member 1	O	olfactory receptor 51T1|olfactory receptor OR11-26	20201124	-
9606	401666	OR51A4	-	-	HGNC:HGNC:14795|Ensembl:ENSG00000205497	11	11p15.4	olfactory receptor family 51 subfamily A member 4	protein-coding	OR51A4	olfactory receptor family 51 subfamily A member 4	O	olfactory receptor 51A4	20201124	-
9606	401667	OR51A2	-	-	HGNC:HGNC:14764|Ensembl:ENSG00000205496	11	11p15.4	olfactory receptor family 51 subfamily A member 2	protein-coding	OR51A2	olfactory receptor family 51 subfamily A member 2	O	olfactory receptor 51A2	20201124	-
9606	401675	OR56B3P	-	-	HGNC:HGNC:15247|Ensembl:ENSG00000180913	11	11p15.4	olfactory receptor family 56 subfamily B member 3 pseudogene	pseudo	OR56B3P	olfactory receptor family 56 subfamily B member 3 pseudogene	O	-	20201124	-
9606	401677	LOC401677	-	-	Ensembl:ENSG00000255450	11	11p14.1	eukaryotic translation elongation factor 1 alpha 2 pseudogene	pseudo	-	-	-	-	20201124	-
9606	401679	FBLIM1P2	-	-	HGNC:HGNC:55108	11	11p11.2	FBLIM1 pseudogene 2	pseudo	FBLIM1P2	FBLIM1 pseudogene 2	O	filamin binding LIM protein 1 pseudogene	20201124	-
9606	401687	OR5J1P	-	HTPCRH02|OR11-169|OR5J1	HGNC:HGNC:8348|Ensembl:ENSG00000181780	11	11q12.1	olfactory receptor family 5 subfamily J member 1 pseudogene	pseudo	OR5J1P	olfactory receptor family 5 subfamily J member 1 pseudogene	O	olfactory receptor OR11-169 pseudogene	20201124	-
9606	401692	OR5B1P	-	OR3-144|OR5B14P|OR5B5|OR5B5P|OR5B6|OR5B6P|OR5B7|OR5B7P|OR5B8|OR5B8P|OR5B9|OR5B9P|OR6-55|OR6-57|OR8-122|OR8-123|OR912-92	HGNC:HGNC:8322	11	11q12.1	olfactory receptor family 5 subfamily B member 1 pseudogene	pseudo	OR5B1P	olfactory receptor family 5 subfamily B member 1 pseudogene	O	olfactory receptor, family 5, subfamily B, member 14 pseudogene|olfactory receptor, family 5, subfamily B, member 5 pseudogene|olfactory receptor, family 5, subfamily B, member 6 pseudogene|olfactory receptor, family 5, subfamily B, member 7 pseudogene|olfactory receptor, family 5, subfamily B, member 8 pseudogene|olfactory receptor, family 5, subfamily B, member 9 pseudogene	20201124	-
9606	401696	OR4D8P	-	-	HGNC:HGNC:15177|Ensembl:ENSG00000204989	11	11q12.1	olfactory receptor family 4 subfamily D member 8 pseudogene	pseudo	OR4D8P	olfactory receptor family 4 subfamily D member 8 pseudogene	O	olfactory receptor OR11-246 pseudogene	20201124	-
9606	401703	LOC401703	-	-	Ensembl:ENSG00000213365	11	11q13.4	U2 small nuclear RNA auxiliary factor 1 like 4 pseudogene	pseudo	-	-	-	-	20210108	-
9606	401708	GLULP3	-	GLULL3	HGNC:HGNC:4344	11	11q24.1	glutamate-ammonia ligase pseudogene 3	pseudo	GLULP3	glutamate-ammonia ligase pseudogene 3	O	glutamate-ammonia ligase (glutamine synthase)-like 3|glutamate-ammonia ligase (glutamine synthetase) pseudogene 3|glutamate-ammonia ligase (glutamine synthetase)-like 3	20201124	-
9606	401717	EEF1A1P17	-	-	HGNC:HGNC:37890|Ensembl:ENSG00000257907	12	12q12	eukaryotic translation elongation factor 1 alpha 1 pseudogene 17	pseudo	EEF1A1P17	eukaryotic translation elongation factor 1 alpha 1 pseudogene 17	O	-	20201124	-
9606	401718	OR5BK1P	-	-	HGNC:HGNC:14817	12	12q13.11	olfactory receptor family 5 subfamily BK member 1 pseudogene	pseudo	OR5BK1P	olfactory receptor family 5 subfamily BK member 1 pseudogene	O	-	20201124	-
9606	401720	FIGNL2	-	-	HGNC:HGNC:13287|Ensembl:ENSG00000261308	12	12q13.13	fidgetin like 2	protein-coding	FIGNL2	fidgetin like 2	O	fidgetin-like protein 2|putative fidgetin-like protein 2	20201208	-
9606	401725	RPL6P25	-	RPL6_15_1263	HGNC:HGNC:36840|Ensembl:ENSG00000213270	12	12q21.31	ribosomal protein L6 pseudogene 25	pseudo	RPL6P25	ribosomal protein L6 pseudogene 25	O	-	20201124	-
9606	401730	IPMKP1	-	-	HGNC:HGNC:39354	13	13q12.12	inositol polyphosphate multikinase pseudogene 1	pseudo	IPMKP1	inositol polyphosphate multikinase pseudogene 1	O	-	20201124	-
9606	401742	OR11K2P	-	-	HGNC:HGNC:19635|Ensembl:ENSG00000258438	14	14q11.2	olfactory receptor family 11 subfamily K member 2 pseudogene	pseudo	OR11K2P	olfactory receptor family 11 subfamily K member 2 pseudogene	O	-	20201124	-
9606	401744	SMARCE1P3	-	-	HGNC:HGNC:39733|Ensembl:ENSG00000259102	14	14q11.2	SWI/SNF related, matrix associated, actin dependent regulator of chromatin, subfamily e, member 1 pseudogene 3	pseudo	SMARCE1P3	SWI/SNF related, matrix associated, actin dependent regulator of chromatin, subfamily e, member 1 pseudogene 3	O	-	20201124	-
9606	401767	LOC401767	-	-	-	14	14q12	glycerol-3-phosphate acyltransferase 4 pseudogene	pseudo	-	-	-	1-acylglycerol-3-phosphate O-acyltransferase 6 (lysophosphatidic acid acyltransferase, zeta) pseudogene	20201124	-
9606	401770	LOC401770	-	-	-	14	14q21.2	DET1 and DDB1 associated 1 pseudogene	pseudo	-	-	-	-	20201124	-
9606	401777	LOC401777	-	-	-	14	14q23.1	serine and arginine rich splicing factor 10 pseudogene	pseudo	-	-	-	-	20201124	-
9606	401805	LOC401805	-	-	-	15	15q11.2	ring finger protein 145 pseudogene	pseudo	-	-	-	-	20201124	-
9606	401817	RPS10P22	-	RPS10_12_1442	HGNC:HGNC:35814|Ensembl:ENSG00000242667	15	15q22.2	ribosomal protein S10 pseudogene 22	pseudo	RPS10P22	ribosomal protein S10 pseudogene 22	O	-	20201124	-
9606	401822	FDPSP9	-	-	HGNC:HGNC:39086|Ensembl:ENSG00000259770	15	15q25.1	farnesyl diphosphate synthase pseudogene 9	pseudo	FDPSP9	farnesyl diphosphate synthase pseudogene 9	O	farnesyl diphosphate synthase (farnesyl pyrophosphate synthetase, dimethylallyltranstransferase, geranyltranstransferase) pseudogene	20201124	-
9606	401825	NIFKP1	-	MKI67IPP1	HGNC:HGNC:44949|Ensembl:ENSG00000214434	10	10p11.23	nucleolar protein interacting with the FHA domain of MKI67 pseudogene 1	pseudo	NIFKP1	nucleolar protein interacting with the FHA domain of MKI67 pseudogene 1	O	MKI67 (FHA domain) interacting nucleolar phosphoprotein pseudogene 1	20201124	-
9606	401827	MSLNL	-	C16orf37|MPFL	HGNC:HGNC:14170|Ensembl:ENSG00000162006	16	16p13.3	mesothelin like	pseudo	MSLNL	mesothelin like	O	MPF-like|pre-pro-megakaryocyte-potentiating-factor-like	20201124	-
9606	401863	RPL10AP12	-	RPL10A_7_1502	HGNC:HGNC:36108|Ensembl:ENSG00000214259	16	16q24.1	ribosomal protein L10a pseudogene 12	pseudo	RPL10AP12	ribosomal protein L10a pseudogene 12	O	-	20201124	-
9606	401864	LOC401864	-	-	-	16	16q24.1	chloride intracellular channel 1 pseudogene	pseudo	-	-	-	-	20201124	-
9606	401865	RPL7AP63	-	RPL7A_28_1503	HGNC:HGNC:35504|Ensembl:ENSG00000243697	16	16q24.1	ribosomal protein L7a pseudogene 63	pseudo	RPL7AP63	ribosomal protein L7a pseudogene 63	O	-	20201124	-
9606	401875	LOC401875	-	-	-	17	17p11.2	differentially expressed in FDCP 8 homolog (mouse) pseudogene	pseudo	-	-	-	-	20201124	-
9606	401895	RPS15P9	-	RPS15_5_1616	HGNC:HGNC:36440|Ensembl:ENSG00000240846	19	19p13.3	ribosomal protein S15 pseudogene 9	pseudo	RPS15P9	ribosomal protein S15 pseudogene 9	O	-	20201124	-
9606	401898	ZNF833P	-	ZNF833	HGNC:HGNC:33819	19	19p13.2	zinc finger protein 833, pseudogene	pseudo	ZNF833P	zinc finger protein 833, pseudogene	O	CTC-499B15.5|zinc finger protein pseudogene	20201124	-
9606	401903	OR10B1P	-	OR10B2	HGNC:HGNC:8163|Ensembl:ENSG00000267961	19	19p13.12	olfactory receptor family 10 subfamily B member 1 pseudogene	pseudo	OR10B1P	olfactory receptor family 10 subfamily B member 1 pseudogene	O	Acetolactate synthase|Human homolog of bacterial acetolactate synthase|olfactory receptor, family 10, subfamily B, member 2|olfactory receptor, family 10, subfamily T, member 2 pseudogene	20201124	-
9606	401904	RPL23AP2	-	RPL23A_38_1631	HGNC:HGNC:10319	19	19p13.12	ribosomal protein L23a pseudogene 2	pseudo	RPL23AP2	ribosomal protein L23a pseudogene 2	O	-	20201124	-
9606	401911	RPL29P33	-	RPL29_22_1650	HGNC:HGNC:36923	19	19q13.11	ribosomal protein L29 pseudogene 33	pseudo	RPL29P33	ribosomal protein L29 pseudogene 33	O	-	20201124	-
9606	401913	LOC401913	-	-	Ensembl:ENSG00000270624	19	19q13.11	ABO blood group (transferase A, alpha 1-3-N-acetylgalactosaminyltransferase; transferase B, alpha 1-3-galactosyltransferase) pseudogene	pseudo	-	-	-	-	20201124	-
9606	401914	CTBP2P7	-	-	HGNC:HGNC:45199|Ensembl:ENSG00000267091	19	19q13.12	CTBP2 pseudogene 7	pseudo	CTBP2P7	CTBP2 pseudogene 7	O	C-terminal binding protein 2 pseudogene 7	20201124	-
9606	401934	RNF223	-	-	HGNC:HGNC:40020|Ensembl:ENSG00000237330	1	1p36.33	ring finger protein 223	protein-coding	RNF223	ring finger protein 223	O	RING finger protein 223	20201124	-
9606	401944	LDLRAD2	-	-	HGNC:HGNC:32071|Ensembl:ENSG00000187942	1	1p36.12	low density lipoprotein receptor class A domain containing 2	protein-coding	LDLRAD2	low density lipoprotein receptor class A domain containing 2	O	low-density lipoprotein receptor class A domain-containing protein 2|low density lipoprotein receptor A domain containing 2	20201124	-
9606	401957	LOC401957	-	-	Ensembl:ENSG00000232952	1	1p21.1	matrin 3 pseudogene	pseudo	-	-	-	-	20201124	-
9606	401959	VDAC2P3	-	-	HGNC:HGNC:51931	1	1p12	VDAC2 pseudogene 3	pseudo	VDAC2P3	VDAC2 pseudogene 3	O	voltage dependent anion channel 2 pseudogene 3	20201124	-
9606	401960	GAPDHP27	-	-	HGNC:HGNC:37779	1	1p12	glyceraldehyde 3 phosphate dehydrogenase pseudogene 27	pseudo	GAPDHP27	glyceraldehyde 3 phosphate dehydrogenase pseudogene 27	O	-	20201124	-
9606	401967	NBPF17P	-	NBPF23|NBPF23P	MIM:612970|HGNC:HGNC:31997|Ensembl:ENSG00000179571	1	1q21.1	NBPF member 17, pseudogene	pseudo	NBPF17P	NBPF member 17, pseudogene	O	neuroblastoma breakpoint family member 17, pseudogene|neuroblastoma breakpoint family, member 23, pseudogene	20201124	-
9606	401973	OR10J6P	-	OR10J6	HGNC:HGNC:14994|Ensembl:ENSG00000158731	1	1q23.2	olfactory receptor family 10 subfamily J member 6 pseudogene	pseudo	OR10J6P	olfactory receptor family 10 subfamily J member 6 pseudogene	O	Olfactory receptor 10J6|seven transmembrane helix receptor	20201124	-
9606	401974	RPS2P10	-	RPS2_4_110	HGNC:HGNC:36892|Ensembl:ENSG00000237783	1	1q24.1	ribosomal protein S2 pseudogene 10	pseudo	RPS2P10	ribosomal protein S2 pseudogene 10	O	-	20201124	-
9606	401975	RPS3AP10	-	RPS3A_2_114	HGNC:HGNC:36036|Ensembl:ENSG00000226292	1	1q24.1	RPS3A pseudogene 10	pseudo	RPS3AP10	RPS3A pseudogene 10	O	ribosomal protein S3a pseudogene 10	20201124	-
9606	401981	FDPSP8	-	-	HGNC:HGNC:39085|Ensembl:ENSG00000224763	1	1q32.3	farnesyl diphosphate synthase pseudogene 8	pseudo	FDPSP8	farnesyl diphosphate synthase pseudogene 8	O	farnesyl diphosphate synthase (farnesyl pyrophosphate synthetase, dimethylallyltranstransferase, geranyltranstransferase) pseudogene	20201124	-
9606	401982	AKR1B1P1	-	ALDRL1	HGNC:HGNC:420|Ensembl:ENSG00000229991	1	1q42.12	aldehyde reductase family 1 member B1 pseudogene 1	pseudo	AKR1B1P1	aldehyde reductase family 1 member B1 pseudogene 1	O	aldehyde reductase (aldose reductase)-like 1|aldo-keto reductase family 1, member B1 (aldose reductase) pseudogene	20201124	-
9606	401983	ZNF847P	-	gm127	HGNC:HGNC:34384	1	1q42.13	zinc finger protein 847, pseudogene	pseudo	ZNF847P	zinc finger protein 847, pseudogene	O	-	20201124	-
9606	401992	OR2T2	-	OR1-43|OR2T2P	HGNC:HGNC:14725|Ensembl:ENSG00000196240	1	1q44	olfactory receptor family 2 subfamily T member 2	protein-coding	OR2T2	olfactory receptor family 2 subfamily T member 2	O	olfactory receptor 2T2|olfactory receptor OR1-43|olfactory receptor, family 2, subfamily T, member 2 pseudogene	20201124	-
9606	401993	OR2T5	-	OR1-62	HGNC:HGNC:15017|Ensembl:ENSG00000203661	1	1q44	olfactory receptor family 2 subfamily T member 5	protein-coding	OR2T5	olfactory receptor family 2 subfamily T member 5	O	olfactory receptor 2T5|olfactory receptor OR1-62	20201124	-
9606	401994	OR14I1	-	OR5BU1|OR5BU1P	MIM:618516|HGNC:HGNC:19575|Ensembl:ENSG00000189181	1	1q44	olfactory receptor family 14 subfamily I member 1	protein-coding	OR14I1	olfactory receptor family 14 subfamily I member 1	O	olfactory receptor 14I1|olfactory receptor 5BU1|olfactory receptor, family 5, subfamily BU, member 1 pseudogene	20201124	-
9606	402016	BPIFB9P	-	C20orf115|dJ1187J4.2|dJ1187J4.3	HGNC:HGNC:16109|Ensembl:ENSG00000125997	20	20q11.21	BPI fold containing family B member 9, pseudogene	pseudo	BPIFB9P	BPI fold containing family B member 9, pseudogene	O	-	20201124	-
9606	402055	SRRD	-	HC/HCC|SRR1L	MIM:602254|HGNC:HGNC:33910|Ensembl:ENSG00000100104	22	22q12.1	SRR1 domain containing	protein-coding	SRRD	SRR1 domain containing	O	SRR1-like protein|SRR1 domain-containing protein|hepatocellular carcinoma complicating hemochromatosis	20201124	-
9606	402057	RPS17P16	-	RPS17_8_1748	HGNC:HGNC:36821|Ensembl:ENSG00000232346	22	22q12.3	ribosomal protein S17 pseudogene 16	pseudo	RPS17P16	ribosomal protein S17 pseudogene 16	O	-	20201124	-
9606	402069	RPS16P2	-	RPS16_1_197	HGNC:HGNC:35928|Ensembl:ENSG00000213729	2	2p24.1	ribosomal protein S16 pseudogene 2	pseudo	RPS16P2	ribosomal protein S16 pseudogene 2	O	-	20201124	-
9606	402076	FBXL12P1	-	-	HGNC:HGNC:54776	2	2p14	FBXL12 pseudogene 1	pseudo	FBXL12P1	FBXL12 pseudogene 1	O	F-box and leucine rich repeat protein 12 pseudogene	20201124	-
9606	402077	OR7E46P	-	MCEEP|OST379	HGNC:HGNC:8420|Ensembl:ENSG00000234485	2	2p13.3	olfactory receptor family 7 subfamily E member 46 pseudogene	pseudo	OR7E46P	olfactory receptor family 7 subfamily E member 46 pseudogene	O	-	20201124	-
9606	402093	AHCYP3	-	-	HGNC:HGNC:44995|Ensembl:ENSG00000233955	2	2q12.1	adenosylhomocysteinase pseudogene 3	pseudo	AHCYP3	adenosylhomocysteinase pseudogene 3	O	-	20201124	-
9606	402096	ANAPC1P6	-	-	HGNC:HGNC:54712	2	2q12.2	ANAPC1 pseudogene 6	pseudo	ANAPC1P6	ANAPC1 pseudogene 6	O	anaphase promoting complex subunit 1 pseudogene|anaphase-promoting complex subunit 1-like	20201124	-
9606	402100	RPL22P11	-	RPL22P15|RPL22P9|RPL22_3_260|RPL22_5_261	HGNC:HGNC:35603	2	2q13	ribosomal protein L22 pseudogene 11	pseudo	RPL22P11	ribosomal protein L22 pseudogene 11	O	ribosomal protein L22 pseudogene 15|ribosomal protein L22 pseudogene 9	20201124	-
9606	402112	HNRNPA1P39	-	-	HGNC:HGNC:48768	2	2q31.1	heterogeneous nuclear ribonucleoprotein A1 pseudogene 39	pseudo	HNRNPA1P39	heterogeneous nuclear ribonucleoprotein A1 pseudogene 39	O	-	20201124	-
9606	402116	PKP4P1	-	-	HGNC:HGNC:42661	2	2q34	plakophilin 4 pseudogene 1	pseudo	PKP4P1	plakophilin 4 pseudogene 1	O	-	20201124	-
9606	402117	VWC2L	-	-	HGNC:HGNC:37203|Ensembl:ENSG00000174453	2	2q34-q35	von Willebrand factor C domain containing 2 like	protein-coding	VWC2L	von Willebrand factor C domain containing 2 like	O	von Willebrand factor C domain-containing protein 2-like|brorin-like|von Willebrand factor C domain containing protein 2 like	20201213	-
9606	402120	RPL23P5	-	RPL23_3_328	HGNC:HGNC:35747|Ensembl:ENSG00000230406	2	2q36.1	ribosomal protein L23 pseudogene 5	pseudo	RPL23P5	ribosomal protein L23 pseudogene 5	O	-	20201124	-
9606	402123	RPSAP32	-	-	HGNC:HGNC:50310|Ensembl:ENSG00000238075	3	3p26.3	ribosomal protein SA pseudogene 32	pseudo	RPSAP32	ribosomal protein SA pseudogene 32	O	-	20201124	-
9606	402125	HSPA8P18	-	-	HGNC:HGNC:44933	3	3p24.3	heat shock protein family A (Hsp70) member 8 pseudogene 18	pseudo	HSPA8P18	heat shock protein family A (Hsp70) member 8 pseudogene 18	O	heat shock 70kDa protein 6 (HSP70B') pseudogene|heat shock 70kDa protein 8 pseudogene 18	20201124	-
9606	402133	OR7E121P	-	-	HGNC:HGNC:15049|Ensembl:ENSG00000244222	3	3p12.3	olfactory receptor family 7 subfamily E member 121 pseudogene	pseudo	OR7E121P	olfactory receptor family 7 subfamily E member 121 pseudogene	O	-	20201124	-
9606	402134	KRT8P25	-	-	HGNC:HGNC:33377|Ensembl:ENSG00000239829	3	3p11.2	keratin 8 pseudogene 25	pseudo	KRT8P25	keratin 8 pseudogene 25	O	-	20201124	-
9606	402135	OR5K2	-	OR3-9	HGNC:HGNC:14774|Ensembl:ENSG00000231861	3	3q11.2	olfactory receptor family 5 subfamily K member 2	protein-coding	OR5K2	olfactory receptor family 5 subfamily K member 2	O	olfactory receptor 5K2|olfactory receptor OR3-9	20201124	-
9606	402143	HSPA8P9	-	-	HGNC:HGNC:44924	3	3q22.3	heat shock protein family A (Hsp70) member 8 pseudogene 9	pseudo	HSPA8P9	heat shock protein family A (Hsp70) member 8 pseudogene 9	O	heat shock 70kDa protein 8 pseudogene 9	20201124	-
9606	402146	B3GAT3P1	-	B3GAT3P|PSIGLCAT-I	HGNC:HGNC:35243	3	3q25.33	beta-1,3-glucuronyltransferase 3 pseudogene 1	pseudo	B3GAT3P1	beta-1,3-glucuronyltransferase 3 pseudogene 1	O	beta-1,3-glucuronyltransferase 3 (glucuronosyltransferase I) pseudogene	20201124	-
9606	402149	RPL28P1	-	RPL28_2_436|bcm2489	HGNC:HGNC:31359	3	3q26.2	ribosomal protein L28 pseudogene 1	pseudo	RPL28P1	ribosomal protein L28 pseudogene 1	O	-	20201124	-
9606	402150	RPL8P4	-	RPL8_1_438	HGNC:HGNC:35555|Ensembl:ENSG00000213169	3	3q26.31	ribosomal protein L8 pseudogene 4	pseudo	RPL8P4	ribosomal protein L8 pseudogene 4	O	-	20201124	-
9606	402152	RPL7L1P8	-	-	HGNC:HGNC:39490|Ensembl:ENSG00000228766	3	3q26.33	ribosomal protein L7 like 1 pseudogene 8	pseudo	RPL7L1P8	ribosomal protein L7 like 1 pseudogene 8	O	-	20201124	-
9606	402160	CFAP99	-	-	HGNC:HGNC:51180|Ensembl:ENSG00000206113	4	4p16.3	cilia and flagella associated protein 99	protein-coding	CFAP99	cilia and flagella associated protein 99	O	cilia- and flagella-associated protein 99	20201124	-
9606	402175	NDUFB4P12	-	-	HGNC:HGNC:45260|Ensembl:ENSG00000124399	4	4p13	NADH:ubiquinone oxidoreductase subunit B4 pseudogene 12	pseudo	NDUFB4P12	NADH:ubiquinone oxidoreductase subunit B4 pseudogene 12	O	NADH dehydrogenase (ubiquinone) 1 beta subcomplex, 4, 15kDa pseudogene	20201124	-
9606	402176	RPL21P44	-	RPL21_17_477	HGNC:HGNC:33820	4	4q12	ribosomal protein L21 pseudogene 44	pseudo	RPL21P44	ribosomal protein L21 pseudogene 44	O	-	20201124	-
9606	402182	PIMREGP2	-	-	HGNC:HGNC:54613	4	4q24	PIMREG pseudogene 2	pseudo	PIMREGP2	PIMREG pseudogene 2	O	PICALM interacting mitotic regulator pseudogene|family with sequence similarity 64 member A pseudogene	20201124	-
9606	402183	RAC1P5	-	Psi1Rac1	HGNC:HGNC:30593	4	4q25	Rac family small GTPase 1 pseudogene 5	pseudo	RAC1P5	Rac family small GTPase 1 pseudogene 5	O	ras-related C3 botulinum toxin substrate 1 pseudogene 5	20201124	-
9606	402184	RPS12P8	-	RPS12_4_508	HGNC:HGNC:35945	4	4q25	ribosomal protein S12 pseudogene 8	pseudo	RPS12P8	ribosomal protein S12 pseudogene 8	O	-	20201124	-
9606	402191	NOL8P1	-	-	HGNC:HGNC:49557|Ensembl:ENSG00000248327	4	4q32.3	nucleolar protein 8 pseudogene 1	pseudo	NOL8P1	nucleolar protein 8 pseudogene 1	O	-	20201124	-
9606	402192	LOC402192	-	-	Ensembl:ENSG00000248625	4	4q33	chloride nucleotide-sensitive channel 1A pseudogene	pseudo	-	-	-	-	20201124	-
9606	402193	RPL5P11	-	RPL5_6_536	HGNC:HGNC:35483|Ensembl:ENSG00000242882	4	4q34.1	ribosomal protein L5 pseudogene 11	pseudo	RPL5P11	ribosomal protein L5 pseudogene 11	O	-	20201124	-
9606	402213	PPIAP77	-	-	HGNC:HGNC:53701	5	5p12	peptidylprolyl isomerase A pseudogene 77	pseudo	PPIAP77	peptidylprolyl isomerase A pseudogene 77	O	peptidylprolyl isomerase A (cyclophilin A) pseudogene	20201124	-
9606	402214	RPL13AP13	-	RPL13A_4_562	HGNC:HGNC:36541|Ensembl:ENSG00000213940	5	5q11.2	ribosomal protein L13a pseudogene 13	pseudo	RPL13AP13	ribosomal protein L13a pseudogene 13	O	-	20201124	-
9606	402216	HNRNPH1P3	-	-	HGNC:HGNC:48811	5	5q11.2	heterogeneous nuclear ribonucleoprotein H1 pseudogene 3	pseudo	HNRNPH1P3	heterogeneous nuclear ribonucleoprotein H1 pseudogene 3	O	heterogeneous nuclear ribonucleoprotein H1 (H) pseudogene	20201124	-
9606	402220	YTHDF1P1	-	YTHDF1P	HGNC:HGNC:31681|Ensembl:ENSG00000251389	5	5q15	YTH domain family member 1 pseudogene 1	pseudo	YTHDF1P1	YTH domain family member 1 pseudogene 1	O	YTH domain family 1 pseudogene|YTH domain family, member 1 pseudogene	20201124	-
9606	402221	LOC402221	-	-	-	5	5q15	actin beta pseudogene	pseudo	-	-	-	actin pseudogene	20201124	-
9606	402222	DDX18P4	-	-	HGNC:HGNC:33967	5	5q15	DEAD-box helicase 18 pseudogene 4	pseudo	DDX18P4	DEAD-box helicase 18 pseudogene 4	O	DEAD (Asp-Glu-Ala-Asp) box polypeptide 18 pseudogene 4	20201124	-
9606	402226	CCT5P1	-	CCT5-3P	HGNC:HGNC:35135|Ensembl:ENSG00000250444	5	5q22.3	chaperonin containing TCP1 subunit 5 pseudogene 1	pseudo	CCT5P1	chaperonin containing TCP1 subunit 5 pseudogene 1	O	chaperonin containing TCP1, subunit 5 (epsilon) pseudogene 1	20201124	-
9606	402229	LOC402229	-	-	Ensembl:ENSG00000250405	5	5q23.3	SURP and G-patch domain containing 1 pseudogene	pseudo	-	-	-	splicing factor 4 pseudogene	20201124	-
9606	402230	LOC402230	-	-	-	5	5q31.1	small nuclear ribonucleoprotein U4/U6.U5 subunit 27 pseudogene	pseudo	-	-	-	small nuclear ribonucleoprotein 27kDa (U4/U6.U5) pseudogene	20201124	-
9606	402236	OR1X1P	-	-	HGNC:HGNC:15062|Ensembl:ENSG00000272494	5	5q35.2	olfactory receptor family 1 subfamily X member 1 pseudogene	pseudo	OR1X1P	olfactory receptor family 1 subfamily X member 1 pseudogene	O	-	20201124	-
9606	402240	OR1X5P	-	-	HGNC:HGNC:31245|Ensembl:ENSG00000214351	5	5q35.3	olfactory receptor family 1 subfamily X member 5 pseudogene	pseudo	OR1X5P	olfactory receptor family 1 subfamily X member 5 pseudogene	O	-	20201124	-
9606	402246	OR10AH1P	-	-	HGNC:HGNC:19647	7	7p22.1	olfactory receptor family 10 subfamily AH member 1 pseudogene	pseudo	OR10AH1P	olfactory receptor family 10 subfamily AH member 1 pseudogene	O	-	20201124	-
9606	402249	OR7E59P	-	OR7E137P|OR7E59|OST119	HGNC:HGNC:8434|Ensembl:ENSG00000250561	7	7p22.1	olfactory receptor family 7 subfamily E member 59 pseudogene	pseudo	OR7E59P	olfactory receptor family 7 subfamily E member 59 pseudogene	O	olfactory receptor, family 7, subfamily E, member 137 pseudogene	20201124	-
9606	402273	VN1R37P	-	-	HGNC:HGNC:37357|Ensembl:ENSG00000213643	7	7q11.21	vomeronasal 1 receptor 37 pseudogene	pseudo	VN1R37P	vomeronasal 1 receptor 37 pseudogene	O	-	20201124	-
9606	402279	LOC402279	-	-	Ensembl:ENSG00000230386	7	7q11.21	glutamate metabotropic receptor 8 pseudogene	pseudo	-	-	-	glutamate receptor, metabotropic 8 pseudogene	20201124	-
9606	402287	RPS3AP21	-	RPS3A_7_600	HGNC:HGNC:36841|Ensembl:ENSG00000214784	5	5q22.1	RPS3A pseudogene 21	pseudo	RPS3AP21	RPS3A pseudogene 21	O	ribosomal protein S3a pseudogene 21	20201124	-
9606	402317	OR2A42	-	-	HGNC:HGNC:31230|Ensembl:ENSG00000212807	7	7q35	olfactory receptor family 2 subfamily A member 42	protein-coding	OR2A42	olfactory receptor family 2 subfamily A member 42	O	olfactory receptor 2A1/2A42|olfactory receptor OR7-16|olfactory receptor OR7-19|olfactory receptor, family 2, subfamily A, member 1	20201124	-
9606	402329	LOC402329	-	-	Ensembl:ENSG00000235778	8	8p23.1	ubiquitin carboxyl-terminal hydrolase 17-like protein 2-like	pseudo	-	-	-	ubiquitin carboxyl-terminal hydrolase 17-like pseudogene	20201124	-
9606	402333	OR7E160P	-	-	HGNC:HGNC:31233	8	8p23.1	olfactory receptor family 7 subfamily E member 160 pseudogene	pseudo	OR7E160P	olfactory receptor family 7 subfamily E member 160 pseudogene	O	-	20201124	-
9606	402342	RPL13AP18	-	RPL13A_5_919	HGNC:HGNC:36593|Ensembl:ENSG00000241746	8	8q21.13	ribosomal protein L13a pseudogene 18	pseudo	RPL13AP18	ribosomal protein L13a pseudogene 18	O	-	20201124	-
9606	402359	KHSRPP1	-	-	HGNC:HGNC:39198|Ensembl:ENSG00000229835	9	9p21.3	KH-type splicing regulatory protein pseudogene 1	pseudo	KHSRPP1	KH-type splicing regulatory protein pseudogene 1	O	KH-type splicing regulatory protein (FUSE binding protein 2) pseudogene	20201124	-
9606	402360	NOP56P2	-	-	HGNC:HGNC:49800|Ensembl:ENSG00000226626	9	9p21.3	NOP56 ribonucleoprotein pseudogene 2	pseudo	NOP56P2	NOP56 ribonucleoprotein pseudogene 2	O	NOP56 ribonucleoprotein homolog pseudogene	20201124	-
9606	402374	OR13D3P	-	-	HGNC:HGNC:15106|Ensembl:ENSG00000188712	9	9q31.1	olfactory receptor family 13 subfamily D member 3 pseudogene	pseudo	OR13D3P	olfactory receptor family 13 subfamily D member 3 pseudogene	O	-	20201124	-
9606	402375	YBX1P6	-	-	HGNC:HGNC:42427	9	9q31.3	Y-box binding protein 1 pseudogene 6	pseudo	YBX1P6	Y-box binding protein 1 pseudogene 6	O	-	20201124	-
9606	402381	SOHLH1	-	C9orf157|NOHLH|ODG5|SPATA27|SPGF32|TEB2|bA100C15.3|bHLHe80	MIM:610224|HGNC:HGNC:27845|Ensembl:ENSG00000165643	9	9q34.3	spermatogenesis and oogenesis specific basic helix-loop-helix 1	protein-coding	SOHLH1	spermatogenesis and oogenesis specific basic helix-loop-helix 1	O	spermatogenesis- and oogenesis-specific basic helix-loop-helix-containing protein 1|newborn ovary helix loop helix|spermatogenesis associated 27	20210123	-
9606	402394	IMPDH1P2	-	-	HGNC:HGNC:33957	X	Xp11.4	inosine monophosphate dehydrogenase 1 pseudogene 2	pseudo	IMPDH1P2	inosine monophosphate dehydrogenase 1 pseudogene 2	O	IMP (inosine monophosphate) dehydrogenase 1 pseudogene 2	20201124	-
9606	402408	PKMP2	-	-	HGNC:HGNC:44244	X	Xq12	pyruvate kinase M1/2 pseudogene 2	pseudo	PKMP2	pyruvate kinase M1/2 pseudogene 2	O	pyruvate kinase, muscle pseudogene 2	20201124	-
9606	402415	XKRX	-	XKR2|XPLAC|XRG2	MIM:300684|HGNC:HGNC:29845|Ensembl:ENSG00000182489	X	Xq22.1	XK related X-linked	protein-coding	XKRX	XK related X-linked	O	XK-related protein 2|X Kell blood group precursor-related, X-linked|X-linked Kx blood group related, X-linked|XK, Kell blood group complex subunit-related, X-linked|membrane protein XPLAC	20201124	-
9606	402420	EEF1A1P30	-	-	HGNC:HGNC:37906	X	Xq24	eukaryotic translation elongation factor 1 alpha 1 pseudogene 30	pseudo	EEF1A1P30	eukaryotic translation elongation factor 1 alpha 1 pseudogene 30	O	-	20201124	-
9606	402422	TUBB4AP1	-	-	HGNC:HGNC:42340	X	Xq25	tubulin beta 4A class IVa pseudogene 1	pseudo	TUBB4AP1	tubulin beta 4A class IVa pseudogene 1	O	tubulin, beta 4 pseudogene	20201124	-
9606	402424	OR13K1P	-	-	HGNC:HGNC:14721|Ensembl:ENSG00000237225	X	Xq26.2	olfactory receptor family 13 subfamily K member 1 pseudogene	pseudo	OR13K1P	olfactory receptor family 13 subfamily K member 1 pseudogene	O	-	20201124	-
9606	402425	NT5DC1P2	-	-	HGNC:HGNC:55019|Ensembl:ENSG00000214961	X	Xq26.2	NT5DC1 pseudogene 2	pseudo	NT5DC1P2	NT5DC1 pseudogene 2	O	5'-nucleotidase domain containing 1 pseudogene	20201124	-
9606	402429	KRT8P8	-	-	HGNC:HGNC:33362|Ensembl:ENSG00000223940	X	Xq28	keratin 8 pseudogene 8	pseudo	KRT8P8	keratin 8 pseudogene 8	O	-	20201124	-
9606	402483	LINC01000	-	-	HGNC:HGNC:38541	7	7q32.1	long intergenic non-protein coding RNA 1000	ncRNA	LINC01000	long intergenic non-protein coding RNA 1000	O	-	20201124	-
9606	402509	SLC29A4P1	-	-	HGNC:HGNC:43783|Ensembl:ENSG00000214668	7	7p11.2	solute carrier family 29 member 4 pseudogene 1	pseudo	SLC29A4P1	solute carrier family 29 member 4 pseudogene 1	O	solute carrier family 29 (nucleoside transporters), member 4 pseudogene 1	20201124	-
9606	402562	HNRNPA1P8	-	-	HGNC:HGNC:39126	7	7q21.11	heterogeneous nuclear ribonucleoprotein A1 pseudogene 8	pseudo	HNRNPA1P8	heterogeneous nuclear ribonucleoprotein A1 pseudogene 8	O	hCG2023776	20201124	-
9606	402569	KPNA7	-	IPOA8	MIM:614107|HGNC:HGNC:21839|Ensembl:ENSG00000185467	7	7q22.1	karyopherin subunit alpha 7	protein-coding	KPNA7	karyopherin subunit alpha 7	O	importin subunit alpha-8|karyopherin alpha 7	20201213	-
9606	402573	C7orf61	-	-	HGNC:HGNC:22135|Ensembl:ENSG00000185955	7	7q22.1	chromosome 7 open reading frame 61	protein-coding	C7orf61	chromosome 7 open reading frame 61	O	uncharacterized protein C7orf61	20201124	-
9606	402634	LOC402634	-	-	-	7	7p22.3	neugrin, neurite outgrowth associated pseudogene	pseudo	-	-	-	-	20201124	-
9606	402635	GRIFIN	-	-	HGNC:HGNC:4577	7	7p22.3	galectin-related inter-fiber protein	protein-coding	GRIFIN	galectin-related inter-fiber protein	O	grifin|putative grifin	20201124	-
9606	402641	LOC402641	-	-	-	7	7p21.1	v-ral simian leukemia viral oncogene homolog A (ras related) pseudogene	pseudo	-	-	-	-	20201124	-
9606	402643	TPM3P4	-	-	HGNC:HGNC:39167	7	7p15.2	tropomyosin 3 pseudogene 4	pseudo	TPM3P4	tropomyosin 3 pseudogene 4	O	-	20201124	-
9606	402644	PPIAP80	-	-	HGNC:HGNC:53704	7	7p15.1	peptidylprolyl isomerase A pseudogene 80	pseudo	PPIAP80	peptidylprolyl isomerase A pseudogene 80	O	peptidylprolyl isomerase A (cyclophilin A) pseudogene	20201124	-
9606	402665	IGLON5	-	-	MIM:618861|HGNC:HGNC:34550|Ensembl:ENSG00000142549	19	19q13.41	IgLON family member 5	protein-coding	IGLON5	IgLON family member 5	O	igLON family member 5|Ig-like domain-containing protein ENSP00000270642|hCG1651476	20201124	-
9606	402676	NDUFAF4P2	-	-	HGNC:HGNC:44541	7	7q21.3	NADH:ubiquinone oxidoreductase complex assembly factor 4 pseudogene 2	pseudo	NDUFAF4P2	NADH:ubiquinone oxidoreductase complex assembly factor 4 pseudogene 2	O	NADH dehydrogenase (ubiquinone) complex I, assembly factor 4 pseudogene 2	20201124	-
9606	402679	MARK2P10	-	-	HGNC:HGNC:39801|Ensembl:ENSG00000227284	7	7q21.3	microtubule affinity regulating kinase 2 pseudogene 10	pseudo	MARK2P10	microtubule affinity regulating kinase 2 pseudogene 10	O	MAP/microtubule affinity-regulating kinase 2 pseudogene 10	20201124	-
9606	402682	UFSP1	-	UFSP	MIM:611481|HGNC:HGNC:33821|Ensembl:ENSG00000176125	7	7q22.1	UFM1 specific peptidase 1 (inactive)	protein-coding	UFSP1	UFM1 specific peptidase 1 (inactive)	O	inactive Ufm1-specific protease 1|UFM1-specific peptidase 1 (non-functional)	20201124	-
9606	402694	RPL15P11	-	RPL15_5_851	HGNC:HGNC:36093|Ensembl:ENSG00000223718	7	7q33	ribosomal protein L15 pseudogene 11	pseudo	RPL15P11	ribosomal protein L15 pseudogene 11	O	-	20201124	-
9606	402715	LOC402715	-	-	-	7	7q35	karyopherin subunit alpha 2 pseudogene	pseudo	-	-	-	importin alpha 2 pseudogene	20201124	-
9606	402716	RPL32P17	-	RPL32_9_862	HGNC:HGNC:36251	7	7q36.1	ribosomal protein L32 pseudogene 17	pseudo	RPL32P17	ribosomal protein L32 pseudogene 17	O	-	20201124	-
9606	402778	IFITM10	-	DSPA3	MIM:618293|HGNC:HGNC:40022|Ensembl:ENSG00000244242	11	11p15.5	interferon induced transmembrane protein 10	protein-coding	IFITM10	interferon induced transmembrane protein 10	O	interferon-induced transmembrane protein 10|dispanin subfamily A member 3	20201124	-
9606	402779	CSMD2-AS1	-	-	HGNC:HGNC:40882|Ensembl:ENSG00000231163	1	1p35.1	CSMD2 antisense RNA 1	ncRNA	CSMD2-AS1	CSMD2 antisense RNA 1	O	-	20201124	-
9606	403150	FLJ31356	-	-	Ensembl:ENSG00000229951	2	2p23.2	uncharacterized protein FLJ31356	ncRNA	-	-	-	-	20201124	-
9606	403219	OR7E157P	-	-	HGNC:HGNC:31231|Ensembl:ENSG00000233176	8	8p23.1	olfactory receptor family 7 subfamily E member 157 pseudogene	pseudo	OR7E157P	olfactory receptor family 7 subfamily E member 157 pseudogene	O	-	20201124	-
9606	403223	OR10AE3P	-	-	HGNC:HGNC:31235|Ensembl:ENSG00000272837	12	12q13.2	olfactory receptor family 10 subfamily AE member 3 pseudogene	pseudo	OR10AE3P	olfactory receptor family 10 subfamily AE member 3 pseudogene	O	-	20201124	-
9606	403224	OR10AK1P	-	-	HGNC:HGNC:31236|Ensembl:ENSG00000254807	11	11q12.1	olfactory receptor family 10 subfamily AK member 1 pseudogene	pseudo	OR10AK1P	olfactory receptor family 10 subfamily AK member 1 pseudogene	O	-	20201124	-
9606	403225	OR10V7P	-	-	HGNC:HGNC:31237	14	14q21.1	olfactory receptor family 10 subfamily V member 7 pseudogene	pseudo	OR10V7P	olfactory receptor family 10 subfamily V member 7 pseudogene	O	-	20201124	-
9606	403226	OR11J5P	-	-	HGNC:HGNC:31238|Ensembl:ENSG00000258494	15	15q11.2	olfactory receptor family 11 subfamily J member 5 pseudogene	pseudo	OR11J5P	olfactory receptor family 11 subfamily J member 5 pseudogene	O	-	20201124	-
9606	403227	OR11Q1P	-	-	HGNC:HGNC:31239|Ensembl:ENSG00000237650	X	Xq26.1	olfactory receptor family 11 subfamily Q member 1 pseudogene	pseudo	OR11Q1P	olfactory receptor family 11 subfamily Q member 1 pseudogene	O	-	20201124	-
9606	403228	OR13Z1P	-	-	HGNC:HGNC:31240|Ensembl:ENSG00000226653	1	1q21.1	olfactory receptor family 13 subfamily Z member 1 pseudogene	pseudo	OR13Z1P	olfactory receptor family 13 subfamily Z member 1 pseudogene	O	-	20201124	-
9606	403229	OR13Z2P	-	-	HGNC:HGNC:31241	1	1q21.1	olfactory receptor family 13 subfamily Z member 2 pseudogene	pseudo	OR13Z2P	olfactory receptor family 13 subfamily Z member 2 pseudogene	O	-	20201124	-
9606	403230	OR13Z3P	-	-	HGNC:HGNC:31242|Ensembl:ENSG00000272480	1	1q21.1	olfactory receptor family 13 subfamily Z member 3 pseudogene	pseudo	OR13Z3P	olfactory receptor family 13 subfamily Z member 3 pseudogene	O	-	20201124	-
9606	403231	OR1AC1P	-	-	HGNC:HGNC:31243	17	17p13.3	olfactory receptor family 1 subfamily AC member 1 pseudogene	pseudo	OR1AC1P	olfactory receptor family 1 subfamily AC member 1 pseudogene	O	-	20201124	-
9606	403232	OR1M4P	-	-	HGNC:HGNC:31244	19	19p13.2	olfactory receptor family 1 subfamily M member 4 pseudogene	pseudo	OR1M4P	olfactory receptor family 1 subfamily M member 4 pseudogene	O	-	20201124	-
9606	403234	OR2A41P	-	-	HGNC:HGNC:31246	7	7q35	olfactory receptor family 2 subfamily A member 41 pseudogene	pseudo	OR2A41P	olfactory receptor family 2 subfamily A member 41 pseudogene	O	-	20201124	-
9606	403235	OR2AO1P	-	-	HGNC:HGNC:31247	7	7q35	olfactory receptor family 2 subfamily AO member 1 pseudogene	pseudo	OR2AO1P	olfactory receptor family 2 subfamily AO member 1 pseudogene	O	-	20201124	-
9606	403236	OR2AS2P	-	-	HGNC:HGNC:31248|Ensembl:ENSG00000271934	1	1q44	olfactory receptor family 2 subfamily AS member 2 pseudogene	pseudo	OR2AS2P	olfactory receptor family 2 subfamily AS member 2 pseudogene	O	-	20201124	-
9606	403238	OR2BH1P	-	-	HGNC:HGNC:31250|Ensembl:ENSG00000272882	11	11p14.1	olfactory receptor family 2 subfamily BH member 1 pseudogene	pseudo	OR2BH1P	olfactory receptor family 2 subfamily BH member 1 pseudogene	O	-	20201124	-
9606	403239	OR2T27	-	-	HGNC:HGNC:31252|Ensembl:ENSG00000187701	1	1q44	olfactory receptor family 2 subfamily T member 27	protein-coding	OR2T27	olfactory receptor family 2 subfamily T member 27	O	olfactory receptor 2T27|olfactory receptor OR1-67	20201124	-
9606	403241	OR2T32P	-	-	HGNC:HGNC:31254	1	1q44	olfactory receptor family 2 subfamily T member 32 pseudogene	pseudo	OR2T32P	olfactory receptor family 2 subfamily T member 32 pseudogene	O	-	20201124	-
9606	403244	OR2T35	-	-	HGNC:HGNC:31257|Ensembl:ENSG00000177151	1	1q44	olfactory receptor family 2 subfamily T member 35	protein-coding	OR2T35	olfactory receptor family 2 subfamily T member 35	O	olfactory receptor 2T35|olfactory receptor OR1-66	20201124	-
9606	403245	OR2X1P	-	-	HGNC:HGNC:31258	1	1q44	olfactory receptor family 2 subfamily X member 1 pseudogene	pseudo	OR2X1P	olfactory receptor family 2 subfamily X member 1 pseudogene	O	-	20201124	-
9606	403247	OR4A41P	-	-	HGNC:HGNC:31260|Ensembl:ENSG00000255297	11	11p11.2	olfactory receptor family 4 subfamily A member 41 pseudogene	pseudo	OR4A41P	olfactory receptor family 4 subfamily A member 41 pseudogene	O	-	20201124	-
9606	403248	OR4A42P	-	-	HGNC:HGNC:31261|Ensembl:ENSG00000254674	11	11p11.2	olfactory receptor family 4 subfamily A member 42 pseudogene	pseudo	OR4A42P	olfactory receptor family 4 subfamily A member 42 pseudogene	O	-	20201124	-
9606	403250	OR4A44P	-	-	HGNC:HGNC:31263|Ensembl:ENSG00000255053	11	11p11.2	olfactory receptor family 4 subfamily A member 44 pseudogene	pseudo	OR4A44P	olfactory receptor family 4 subfamily A member 44 pseudogene	O	-	20201124	-
9606	403251	OR4A45P	-	-	HGNC:HGNC:31264|Ensembl:ENSG00000213607	11	11p11.2	olfactory receptor family 4 subfamily A member 45 pseudogene	pseudo	OR4A45P	olfactory receptor family 4 subfamily A member 45 pseudogene	O	-	20201124	-
9606	403252	OR4A46P	-	-	HGNC:HGNC:31265|Ensembl:ENSG00000255304	11	11p11.2	olfactory receptor family 4 subfamily A member 46 pseudogene	pseudo	OR4A46P	olfactory receptor family 4 subfamily A member 46 pseudogene	O	-	20201124	-
9606	403253	OR4A47	-	OR11-113	HGNC:HGNC:31266|Ensembl:ENSG00000237388	11	11p11.2	olfactory receptor family 4 subfamily A member 47	protein-coding	OR4A47	olfactory receptor family 4 subfamily A member 47	O	olfactory receptor 4A47|olfactory receptor OR11-113	20201124	-
9606	403254	OR4A48P	-	-	HGNC:HGNC:31267	11	11p11.2	olfactory receptor family 4 subfamily A member 48 pseudogene	pseudo	OR4A48P	olfactory receptor family 4 subfamily A member 48 pseudogene	O	-	20201124	-
9606	403255	OR4A49P	-	-	HGNC:HGNC:31268|Ensembl:ENSG00000254472	11	11p11.12	olfactory receptor family 4 subfamily A member 49 pseudogene	pseudo	OR4A49P	olfactory receptor family 4 subfamily A member 49 pseudogene	O	-	20201124	-
9606	403256	OR4A50P	-	-	HGNC:HGNC:31269	11	11q11	olfactory receptor family 4 subfamily A member 50 pseudogene	pseudo	OR4A50P	olfactory receptor family 4 subfamily A member 50 pseudogene	O	-	20201124	-
9606	403257	OR4C45	-	-	HGNC:HGNC:31270|Ensembl:ENSG00000260811	11	11p11.12	olfactory receptor family 4 subfamily C member 45 (gene/pseudogene)	protein-coding	OR4C45	olfactory receptor family 4 subfamily C member 45 (gene/pseudogene)	O	olfactory receptor 4C45|olfactory receptor, family 4, subfamily C, member 45	20201124	-
9606	403259	OR4C48P	-	-	HGNC:HGNC:31272|Ensembl:ENSG00000283605	11	11p11.12	olfactory receptor family 4 subfamily C member 48 pseudogene	pseudo	OR4C48P	olfactory receptor family 4 subfamily C member 48 pseudogene	O	-	20201124	-
9606	403260	OR4C49P	-	-	HGNC:HGNC:31273|Ensembl:ENSG00000260595	11	11p11.12	olfactory receptor family 4 subfamily C member 49 pseudogene	pseudo	OR4C49P	olfactory receptor family 4 subfamily C member 49 pseudogene	O	-	20201124	-
9606	403263	OR4G11P	-	-	HGNC:HGNC:31276	1	1p36.33	olfactory receptor family 4 subfamily G member 11 pseudogene	pseudo	OR4G11P	olfactory receptor family 4 subfamily G member 11 pseudogene	O	-	20201124	-
9606	403264	OR4X7P	-	-	HGNC:HGNC:31277|Ensembl:ENSG00000255077	11	11q11	olfactory receptor family 4 subfamily X member 7 pseudogene	pseudo	OR4X7P	olfactory receptor family 4 subfamily X member 7 pseudogene	O	-	20201124	-
9606	403265	OR51AB1P	-	-	HGNC:HGNC:31278	11	11p15.4	olfactory receptor family 51 subfamily AB member 1 pseudogene	pseudo	OR51AB1P	olfactory receptor family 51 subfamily AB member 1 pseudogene	O	-	20201124	-
9606	403266	OR51B8P	-	-	HGNC:HGNC:31279|Ensembl:ENSG00000236359	11	11p15.4	olfactory receptor family 51 subfamily B member 8 pseudogene	pseudo	OR51B8P	olfactory receptor family 51 subfamily B member 8 pseudogene	O	-	20201124	-
9606	403271	OR5AC4P	-	-	HGNC:HGNC:31284	3	3q11.2	olfactory receptor family 5 subfamily AC member 4 pseudogene	pseudo	OR5AC4P	olfactory receptor family 5 subfamily AC member 4 pseudogene	O	-	20201124	-
9606	403272	OR5AO1P	-	-	HGNC:HGNC:31285|Ensembl:ENSG00000272676	11	11q12.1	olfactory receptor family 5 subfamily AO member 1 pseudogene	pseudo	OR5AO1P	olfactory receptor family 5 subfamily AO member 1 pseudogene	O	-	20201124	-
9606	403273	OR5H14	-	-	HGNC:HGNC:31286|Ensembl:ENSG00000236032	3	3q11.2	olfactory receptor family 5 subfamily H member 14	protein-coding	OR5H14	olfactory receptor family 5 subfamily H member 14	O	olfactory receptor 5H14|seven transmembrane helix receptor	20201124	-
9606	403274	OR5H15	-	-	HGNC:HGNC:31287|Ensembl:ENSG00000233412	3	3q11.2	olfactory receptor family 5 subfamily H member 15	protein-coding	OR5H15	olfactory receptor family 5 subfamily H member 15	O	olfactory receptor 5H15	20201124	-
9606	403275	OR9S24P	-	OR5J6P	HGNC:HGNC:31288|Ensembl:ENSG00000231278	2	2q37.3	olfactory receptor family 9 subfamily S member 24 pseudogene	pseudo	OR9S24P	olfactory receptor family 9 subfamily S member 24 pseudogene	O	olfactory receptor, family 5, subfamily J, member 6 pseudogene	20201124	-
9606	403276	OR5J7P	-	-	HGNC:HGNC:31289|Ensembl:ENSG00000255217	11	11q12.1	olfactory receptor family 5 subfamily J member 7 pseudogene	pseudo	OR5J7P	olfactory receptor family 5 subfamily J member 7 pseudogene	O	-	20201124	-
9606	403277	OR5K3	-	-	HGNC:HGNC:31290|Ensembl:ENSG00000206536	3	3q11.2	olfactory receptor family 5 subfamily K member 3	protein-coding	OR5K3	olfactory receptor family 5 subfamily K member 3	O	olfactory receptor 5K3	20201124	-
9606	403278	OR5K4	-	-	HGNC:HGNC:31291|Ensembl:ENSG00000196098	3	3q11.2	olfactory receptor family 5 subfamily K member 4	protein-coding	OR5K4	olfactory receptor family 5 subfamily K member 4	O	olfactory receptor 5K4	20201124	-
9606	403281	OR6C64P	-	-	HGNC:HGNC:31294|Ensembl:ENSG00000234670	12	12q13.2	olfactory receptor family 6 subfamily C member 64 pseudogene	pseudo	OR6C64P	olfactory receptor family 6 subfamily C member 64 pseudogene	O	-	20201124	-
9606	403282	OR6C65	-	-	HGNC:HGNC:31295|Ensembl:ENSG00000205328	12	12q13.2	olfactory receptor family 6 subfamily C member 65	protein-coding	OR6C65	olfactory receptor family 6 subfamily C member 65	O	olfactory receptor 6C65	20201124	-
9606	403283	OR6C66P	-	-	HGNC:HGNC:31296	12	12q13.2	olfactory receptor family 6 subfamily C member 66 pseudogene	pseudo	OR6C66P	olfactory receptor family 6 subfamily C member 66 pseudogene	O	-	20201124	-
9606	403284	OR6C68	-	-	HGNC:HGNC:31297|Ensembl:ENSG00000205327	12	12q13.2	olfactory receptor family 6 subfamily C member 68	protein-coding	OR6C68	olfactory receptor family 6 subfamily C member 68	O	olfactory receptor 6C68	20201124	-
9606	403285	OR6C69P	-	-	HGNC:HGNC:31298|Ensembl:ENSG00000213451	12	12q13.2	olfactory receptor family 6 subfamily C member 69 pseudogene	pseudo	OR6C69P	olfactory receptor family 6 subfamily C member 69 pseudogene	O	-	20201124	-
9606	403288	OR6C72P	-	-	HGNC:HGNC:31301|Ensembl:ENSG00000205331	12	12q13.2	olfactory receptor family 6 subfamily C member 72 pseudogene	pseudo	OR6C72P	olfactory receptor family 6 subfamily C member 72 pseudogene	O	-	20201124	-
9606	403289	OR6C73P	-	-	HGNC:HGNC:31302	12	12q13.2	olfactory receptor family 6 subfamily C member 73 pseudogene	pseudo	OR6C73P	olfactory receptor family 6 subfamily C member 73 pseudogene	O	-	20201124	-
9606	403294	OR6R2P	-	-	HGNC:HGNC:31307	8	8p21.3	olfactory receptor family 6 subfamily R member 2 pseudogene	pseudo	OR6R2P	olfactory receptor family 6 subfamily R member 2 pseudogene	O	-	20201124	-
9606	403295	OR7D11P	-	-	HGNC:HGNC:31308	19	19p13.2	olfactory receptor family 7 subfamily D member 11 pseudogene	pseudo	OR7D11P	olfactory receptor family 7 subfamily D member 11 pseudogene	O	-	20201124	-
9606	403296	OR7E154P	-	-	HGNC:HGNC:31309|Ensembl:ENSG00000254715	8	8p23.1	olfactory receptor family 7 subfamily E member 154 pseudogene	pseudo	OR7E154P	olfactory receptor family 7 subfamily E member 154 pseudogene	O	-	20201124	-
9606	403297	OR7E155P	-	-	HGNC:HGNC:31310|Ensembl:ENSG00000234655	13	13q14.11	olfactory receptor family 7 subfamily E member 155 pseudogene	pseudo	OR7E155P	olfactory receptor family 7 subfamily E member 155 pseudogene	O	-	20201124	-
9606	403299	OR7E159P	-	-	HGNC:HGNC:31312|Ensembl:ENSG00000258849	14	14q22.1	olfactory receptor family 7 subfamily E member 159 pseudogene	pseudo	OR7E159P	olfactory receptor family 7 subfamily E member 159 pseudogene	O	-	20201124	-
9606	403300	OR7G15P	-	-	HGNC:HGNC:31313	19	19p13.2	olfactory receptor family 7 subfamily G member 15 pseudogene	pseudo	OR7G15P	olfactory receptor family 7 subfamily G member 15 pseudogene	O	-	20201124	-
9606	403301	OR7H2P	-	-	HGNC:HGNC:31314	5	5q21.1	olfactory receptor family 7 subfamily H member 2 pseudogene	pseudo	OR7H2P	olfactory receptor family 7 subfamily H member 2 pseudogene	O	-	20201124	-
9606	403302	OR8A3P	-	-	HGNC:HGNC:31315	11	11q24.2	olfactory receptor family 8 subfamily A member 3 pseudogene	pseudo	OR8A3P	olfactory receptor family 8 subfamily A member 3 pseudogene	O	-	20201124	-
9606	403303	OR8I4P	-	-	HGNC:HGNC:31316|Ensembl:ENSG00000254524	11	11q12.1	olfactory receptor family 8 subfamily I member 4 pseudogene	pseudo	OR8I4P	olfactory receptor family 8 subfamily I member 4 pseudogene	O	-	20201124	-
9606	403304	OR8S21P	-	-	HGNC:HGNC:31317|Ensembl:ENSG00000273434	12	12q13.11	olfactory receptor family 8 subfamily S member 21 pseudogene	pseudo	OR8S21P	olfactory receptor family 8 subfamily S member 21 pseudogene	O	-	20201124	-
9606	403305	OR8X1P	-	-	HGNC:HGNC:31318|Ensembl:ENSG00000255048	11	11q24.2	olfactory receptor family 8 subfamily X member 1 pseudogene	pseudo	OR8X1P	olfactory receptor family 8 subfamily X member 1 pseudogene	O	-	20201124	-
9606	403312	LOC403312	-	-	Ensembl:ENSG00000255537	11	11q24.2	putative uncharacterized protein MGC39545	ncRNA	-	-	-	-	20201124	-
9606	403313	PLPP6	-	PDP1|PPAPDC2|PSDP|bA6J24.6	MIM:611666|HGNC:HGNC:23682|Ensembl:ENSG00000205808	9	9p24.1	phospholipid phosphatase 6	protein-coding	PLPP6	phospholipid phosphatase 6	O	phospholipid phosphatase 6|PPAP2 domain-containing protein 2|phosphatidic acid phosphatase type 2 domain containing 2|phosphatidic acid phosphatase type 2 domain-containing protein 2|polyisoprenoid diphosphate phosphatase type 1|presqualene diphosphate phosphatase	20210103	-
9606	403314	APOBEC4	-	C1orf169	MIM:609908|HGNC:HGNC:32152|Ensembl:ENSG00000173627	1	1q25.3	apolipoprotein B mRNA editing enzyme catalytic polypeptide like 4	protein-coding	APOBEC4	apolipoprotein B mRNA editing enzyme catalytic polypeptide like 4	O	putative C->U-editing enzyme APOBEC-4|apolipoprotein B mRNA editing enzyme, catalytic polypeptide-like 4 (putative)	20201128	-
9606	403315	CIBAR1P2	-	FAM92A1P2|FAM92A3	HGNC:HGNC:32287|Ensembl:ENSG00000230219	4	4q35.1	CIBAR1 pseudogene 2	pseudo	CIBAR1P2	CIBAR1 pseudogene 2	O	family with sequence similarity 92 member A1 pseudogene 2|family with sequence similarity 92, member A3	20201124	-
9606	403323	LERFS	-	-	HGNC:HGNC:51182	9	9q13	lncRNA negative regulator of fibroblast-like synoviocyte migration, SYNCRIP interacting	ncRNA	LERFS	lncRNA negative regulator of fibroblast-like synoviocyte migration, SYNCRIP interacting	O	lowly expressed in rheumatoid fibroblast-like synoviocytes	20201124	-
9606	403339	DEFB133	-	-	HGNC:HGNC:31331	6	6p12.3	defensin beta 133 (pseudogene)	pseudo	DEFB133	defensin beta 133 (pseudogene)	O	beta-defensin 133|defensin, beta 133	20201124	-
9606	403340	MGC70870	-	-	-	17	-	C-terminal binding protein 2 pseudogene	pseudo	-	-	-	-	20201124	-
9606	403341	ZBTB34	-	ZNF918	MIM:611692|HGNC:HGNC:31446|Ensembl:ENSG00000177125	9	9q33.3	zinc finger and BTB domain containing 34	protein-coding	ZBTB34	zinc finger and BTB domain containing 34	O	zinc finger and BTB domain-containing protein 34	20201124	-
9606	404024	TRIM26BP	-	TRIM26P|TRIM26P1	HGNC:HGNC:31338|Ensembl:ENSG00000236475	6	6p22.1	tripartite motif containing 26B, pseudogene	pseudo	TRIM26BP	tripartite motif containing 26B, pseudogene	O	tripartite motif containing 26 pseudogene 1|tripartite motif-containing 26 pseudogene	20201124	-
9606	404026	MTCO3P1	-	U92032.1	HGNC:HGNC:31342	6	6p21.32	MT-CO3 pseudogene 1	pseudo	MTCO3P1	MT-CO3 pseudogene 1	O	MTCO3 pseudogene 1|cytochrome c oxidase III pseudogene 1|mitochondrially encoded cytochrome c oxidase III pseudogene 1	20201124	-
9606	404037	HAPLN4	-	BRAL2	HGNC:HGNC:31357|Ensembl:ENSG00000187664	19	19p13.11	hyaluronan and proteoglycan link protein 4	protein-coding	HAPLN4	hyaluronan and proteoglycan link protein 4	O	hyaluronan and proteoglycan link protein 4|brain link protein 2	20201124	-
9606	404093	CUEDC1	-	-	HGNC:HGNC:31350|Ensembl:ENSG00000180891	17	17q22	CUE domain containing 1	protein-coding	CUEDC1	CUE domain containing 1	O	CUE domain-containing protein 1	20201213	-
9606	404199	PPIHP2	-	-	HGNC:HGNC:31356	X	Xq23	peptidylprolyl isomerase H pseudogene 2	pseudo	PPIHP2	peptidylprolyl isomerase H pseudogene 2	O	peptidylprolyl isomerase H (cyclophilin H) pseudogene 2	20201124	-
9606	404201	WDFY3-AS2	-	C4orf12|FBI4|NCRNA00247	HGNC:HGNC:21603|Ensembl:ENSG00000180769	4	4q21.23	WDFY3 antisense RNA 2	ncRNA	WDFY3-AS2	WDFY3 antisense RNA 2	O	WDFY3 antisense RNA 2 (non-protein coding)	20201124	-
9606	404203	SPINK6	-	BUSI2|UNQ844	MIM:615868|HGNC:HGNC:29486|Ensembl:ENSG00000178172	5	5q32	serine peptidase inhibitor Kazal type 6	protein-coding	SPINK6	serine peptidase inhibitor Kazal type 6	O	serine protease inhibitor Kazal-type 6|acrosin inhibitor|kallikrein inhibitor|protease inhibitor H	20201124	-
9606	404204	UGT1A13P	-	-	HGNC:HGNC:32191|Ensembl:ENSG00000234143	2	2q37.1	UDP glucuronosyltransferase family 1 member A13, pseudogene	pseudo	UGT1A13P	UDP glucuronosyltransferase family 1 member A13, pseudogene	O	UDP glucuronosyltransferase 1 family, polypeptide A13 pseudogene|UDP glycosyltransferase 1 family, polypeptide A13 pseudogene	20201124	-
9606	404216	LINC01561	-	C10orf85	HGNC:HGNC:31365|Ensembl:ENSG00000177234	10	10q26.12	long intergenic non-protein coding RNA 1561	ncRNA	LINC01561	long intergenic non-protein coding RNA 1561	O	-	20201124	-
9606	404217	CTXN1	-	CTXN	MIM:600135|HGNC:HGNC:31108|Ensembl:ENSG00000178531	19	19p13.2	cortexin 1	protein-coding	CTXN1	cortexin 1	O	cortexin-1	20201124	-
9606	404220	C6orf201	-	dJ1013A10.5	HGNC:HGNC:21620|Ensembl:ENSG00000185689	6	6p25.2	chromosome 6 open reading frame 201	protein-coding	C6orf201	chromosome 6 open reading frame 201	O	uncharacterized protein C6orf201|protein MGC87625	20201124	-
9606	404266	HOXB-AS3	-	-	HGNC:HGNC:40283|Ensembl:ENSG00000233101	17	17q21.32	HOXB cluster antisense RNA 3	ncRNA	HOXB-AS3	HOXB cluster antisense RNA 3	O	HOXB cluster antisense RNA 3 (non-protein coding)	20210118	-
9606	404281	YY2	-	ZNF631	MIM:300570|HGNC:HGNC:31684|Ensembl:ENSG00000230797	X	Xp22.12	YY2 transcription factor	protein-coding	YY2	YY2 transcription factor	O	transcription factor YY2|transcription factor yin yang 2|yin and yang 2|zinc finger protein 631	20201213	-
9606	404544	COX8BP	-	COX8-1|COX8B|COX8H	HGNC:HGNC:31395	11	11p15.5	cytochrome c oxidase subunit 8B, pseudogene	pseudo	COX8BP	cytochrome c oxidase subunit 8B, pseudogene	O	cytochrome c oxidase subunit VIIIB, pseudogene	20201124	-
9606	404550	C16orf74	-	-	HGNC:HGNC:23362|Ensembl:ENSG00000154102	16	16q24.1	chromosome 16 open reading frame 74	protein-coding	C16orf74	chromosome 16 open reading frame 74	O	uncharacterized protein C16orf74|hypothetical protein 1|hypothetical protein 2|hypothetical protein 3	20201213	-
9606	404551	RWDD1P1	-	-	HGNC:HGNC:31055	15	15q25.1	RWD domain containing 1 pseudogene 1	pseudo	RWDD1P1	RWD domain containing 1 pseudogene 1	O	-	20201124	-
9606	404552	SCGB1D4	-	IIS	MIM:615062|HGNC:HGNC:31748|Ensembl:ENSG00000197745	11	11q12.3	secretoglobin family 1D member 4	protein-coding	SCGB1D4	secretoglobin family 1D member 4	O	secretoglobin family 1D member 4|IFN-gamma inducible SCGB (IIS)|IFN-gamma-inducible secretoglobin	20201124	-
9606	404635	NANOGP1	-	NANOG2	HGNC:HGNC:23099	12	12p13.31	Nanog homeobox pseudogene 1	pseudo	NANOGP1	Nanog homeobox pseudogene 1	O	Nanog homeobox 2|nanog-like protein	20201213	-
9606	404636	DENND10	-	FAM45A	HGNC:HGNC:31793|Ensembl:ENSG00000119979	10	10q26.11	DENN domain containing 10	protein-coding	DENND10	DENN domain containing 10	O	DENN domain-containing protein 10|family with sequence similarity 45 member A|protein FAM45A	20201213	-
9606	404663	LINC01194	-	CT49|TAG	MIM:617097|HGNC:HGNC:37171	5	5p15.2	long intergenic non-protein coding RNA 1194	ncRNA	LINC01194	long intergenic non-protein coding RNA 1194	O	cancer/testis antigen 49 (non-protein coding)|tumor antigen	20201124	-
9606	404665	CACTIN-AS1	-	C19orf29-AS1|C19orf29OS	HGNC:HGNC:31391|Ensembl:ENSG00000226800	19	19p13.3	CACTIN antisense RNA 1	ncRNA	CACTIN-AS1	CACTIN antisense RNA 1	O	C19orf29 antisense RNA 1 (non-protein coding)	20201124	-
9606	404672	GTF2H5	-	C6orf175|TFB5|TFIIH|TGF2H5|TTD|TTD-A|TTD3|TTDA|bA120J8.2	MIM:608780|HGNC:HGNC:21157|Ensembl:ENSG00000272047	6	6q25.3	general transcription factor IIH subunit 5	protein-coding	GTF2H5	general transcription factor IIH subunit 5	O	general transcription factor IIH subunit 5|TFB5 ortholog|TFIIH basal transcription factor complex TTD-A subunit|TFIIH basal transcription factor complex TTDA subunit|general transcription factor IIH, polypeptide 5	20201206	-
9606	404677	CIMT	-	-	MIM:608447	12	12q24	Carotid intimal medial thickness	unknown	-	-	-	-	20190816	-
9606	404682	MYP5	-	-	MIM:608474	17	17q21-q22	myopia 5 (high grade, autosomal dominant)	unknown	-	-	-	Myopia-5	20191002	-
9606	404683	BMIQ7	-	OB4	MIM:608410	4	4p15-p14	Obesity, susceptibility to, on chromosome 4	unknown	-	-	-	-	20190816	-
9606	404684	PHOBS	-	-	MIM:608251	14	-	Phobia, specific	unknown	-	-	-	-	20190816	-
9606	404685	RTE1	-	-	MIM:608045	-	-	repressor of telomerase expression 1	unknown	-	-	-	-	20170402	-
9606	404686	SCZD11	-	-	MIM:608078	10	10q22.3	Schizophrenia susceptibility locus, chromosome 10q-related	unknown	-	-	-	-	20190816	-
9606	404713	SSD	-	-	MIM:608445	3	3p12-q13	Speech-sound disorder	unknown	-	-	-	-	20190816	-
9606	404714	SLEB4	-	-	MIM:608437	12	12q24	systemic lupus erythematosus, susceptibility to, 4	unknown	-	-	-	-	20170408	-
9606	404715	PAFC	-	-	MIM:128700	8	8q11.1-q13.3	Preauricular fistulae, congenital	unknown	-	-	-	-	20190816	-
9606	404716	MTBS1	-	-	MIM:607949	2	2q35	mycobacterium tuberculosis, susceptibility to infection by, 1	unknown	-	-	-	-	20170408	-
9606	404718	GNRHR2P1	-	-	HGNC:HGNC:39424|Ensembl:ENSG00000259169	14	14q23.1	GNRHR2 pseudogene 1	pseudo	GNRHR2P1	GNRHR2 pseudogene 1	O	gonadotropin-releasing hormone (type 2) receptor 2 pseudogene 1|gonadotropin-releasing hormone receptor 2 pseudogene	20201124	-
9606	404719	HSCR8	-	HSCRM2	MIM:608462	16	16q23	Hirschsprung disease modifier 2	unknown	-	-	-	-	20190816	-
9606	404720	HSCR5	-	-	MIM:600156	9	9q31	Hirschsprung disease, susceptibility to, 5	unknown	-	-	-	-	20170408	-
9606	404734	ANKHD1-EIF4EBP3	-	MASK-BP3|MASK-BP3ARF	HGNC:HGNC:33530|Ensembl:ENSG00000254996	5	5q31.3	ANKHD1-EIF4EBP3 readthrough	protein-coding	ANKHD1-EIF4EBP3	ANKHD1-EIF4EBP3 readthrough	O	ANKHD1-EIF4EBP3 protein|MASK-4E-BP3 alternate reading frame	20201124	-
9606	404744	NPSR1-AS1	-	AAA1	MIM:608596|HGNC:HGNC:22128|Ensembl:ENSG00000197085	7	7p14.3	NPSR1 antisense RNA 1	ncRNA	NPSR1-AS1	NPSR1 antisense RNA 1	O	NPSR1 antisense RNA 1 (non-protein coding)|asthma-associated alternatively spliced gene 1	20201124	-
9606	404766	FABP5P4	-	FABP5L4	HGNC:HGNC:31061	13	13q31.3	fatty acid binding protein 5 pseudogene 4	pseudo	FABP5P4	fatty acid binding protein 5 pseudogene 4	O	fatty acid binding protein 5-like 4	20201124	-
9606	404770	SPATA31B1P	-	C9orf36B|FAM75B|SPATA31B1	HGNC:HGNC:31411|Ensembl:ENSG00000231649	9	9q21.32	SPATA31 subfamily B member 1, pseudogene	pseudo	SPATA31B1P	SPATA31 subfamily B member 1, pseudogene	O	family with sequence similarity 75, member B	20201124	-
9606	404785	POTEG	-	A26C2|ACTBL1|CT104.4|POTE-14|POTE14|POTE14alpha|POTE22	MIM:608916|HGNC:HGNC:33896|Ensembl:ENSG00000187537	14	14q11.2	POTE ankyrin domain family member G	protein-coding	POTEG	POTE ankyrin domain family member G	O	POTE ankyrin domain family member G|ANKRD26-like family C member 2|cancer/testis antigen family 104, member 4|prostate, ovary, testis-expressed protein on chromosome 14|protein expressed in prostate, ovary, testis, and placenta 14	20201206	-
9606	405753	DUOXA2	-	SIMNIPHOM|TDH5	MIM:612772|HGNC:HGNC:32698|Ensembl:ENSG00000140274	15	15q21.1	dual oxidase maturation factor 2	protein-coding	DUOXA2	dual oxidase maturation factor 2	O	dual oxidase maturation factor 2	20201124	-
9606	405754	ERVFRD-1	-	ERVFRDE1|GLLL6191|HERV-FRD|HERV-W/FRD|UNQ6191|envFRD	MIM:610524|HGNC:HGNC:33823|Ensembl:ENSG00000244476	6	6p24.2	endogenous retrovirus group FRD member 1, envelope	protein-coding	ERVFRD-1	endogenous retrovirus group FRD member 1, envelope	O	syncytin-2|HERV-FRD provirus ancestral Env polyprotein|HERV-FRD_6p24.1 provirus ancestral Env polyprotein|endogenous retrovirus group FRD, member 1|envelope polyprotein|syncytin 2	20201124	-
9606	406214	LRSL	-	-	MIM:608545	6	6p25	Larsen-like syndrome	unknown	-	-	-	-	20190816	-
9606	406215	KTCN3	-	-	MIM:608586	3	3p14-q13	Keratoconus 3	unknown	-	-	-	-	20190816	-
9606	406216	ATFB1	-	-	MIM:608583	10	10q22-q24	Atrial fibrillation, familial 1	unknown	-	-	-	-	20190816	-
9606	406237	PDON2	-	LAP|PDLA	MIM:608526	1	1q25	Periodontitis, localized aggressive	unknown	-	-	-	-	20170408	-
9606	406238	ALS7	-	-	MIM:608031	20	20p13	amyotrophic lateral sclerosis 7	unknown	-	-	-	-	20191002	-
9606	406874	DYX8	-	-	MIM:608995	1	1p36-p34	dyslexia susceptibility 8	unknown	-	-	-	-	20191002	-
9606	406875	FXYD6P3	-	FXYD8	HGNC:HGNC:31124	X	Xq13.2	FXYD domain containing ion transport regulator 6 pseudogene 3	pseudo	FXYD6P3	FXYD domain containing ion transport regulator 6 pseudogene 3	O	FXYD domain containing ion transport regulator 8	20201124	-
9606	406881	MIRLET7A1	-	LET7A1|MIRNLET7A1|let-7a-1	MIM:605386|HGNC:HGNC:31476|Ensembl:ENSG00000199165|miRBase:MI0000060	9	9q22.32	microRNA let-7a-1	ncRNA	MIRLET7A1	microRNA let-7a-1	O	hsa-let-7a-1	20210118	-
9606	406882	MIRLET7A2	-	LET7A2|MIRNLET7A2|let-7a-2	MIM:612142|HGNC:HGNC:31477|Ensembl:ENSG00000198975|miRBase:MI0000061	11	11q24.1	microRNA let-7a-2	ncRNA	MIRLET7A2	microRNA let-7a-2	O	hsa-let-7a-2	20210118	-
9606	406883	MIRLET7A3	-	LET7A3|MIRNLET7A3|let-7a-3	MIM:612143|HGNC:HGNC:31478|Ensembl:ENSG00000283990|miRBase:MI0000062	22	22q13.31	microRNA let-7a-3	ncRNA	MIRLET7A3	microRNA let-7a-3	O	hsa-let-7a-3	20210118	-
9606	406884	MIRLET7B	-	LET7B|MIRNLET7B|hsa-let-7b|let-7b	MIM:611249|HGNC:HGNC:31479|Ensembl:ENSG00000284520|miRBase:MI0000063	22	22q13.31	microRNA let-7b	ncRNA	MIRLET7B	microRNA let-7b	O	-	20201213	-
9606	406885	MIRLET7C	-	LET7C|MIRNLET7C|hsa-let-7c|let-7c	MIM:612144|HGNC:HGNC:31480|Ensembl:ENSG00000199030|miRBase:MI0000064	21	21q21.1	microRNA let-7c	ncRNA	MIRLET7C	microRNA let-7c	O	-	20201227	-
9606	406886	MIRLET7D	-	LET7D|MIRNLET7D|hsa-let-7d|let-7d	MIM:612145|HGNC:HGNC:31481|Ensembl:ENSG00000199133|miRBase:MI0000065	9	9q22.32	microRNA let-7d	ncRNA	MIRLET7D	microRNA let-7d	O	-	20201124	-
9606	406887	MIRLET7E	-	LET7E|MIRNLET7E|hsa-let-7e|let-7e	MIM:611250|HGNC:HGNC:31482|Ensembl:ENSG00000198972|miRBase:MI0000066	19	19q13.41	microRNA let-7e	ncRNA	MIRLET7E	microRNA let-7e	O	-	20201213	-
9606	406888	MIRLET7F1	-	LET7F1|MIRNLET7F1|let-7f-1	MIM:612146|HGNC:HGNC:31483|Ensembl:ENSG00000199072|miRBase:MI0000067	9	9q22.32	microRNA let-7f-1	ncRNA	MIRLET7F1	microRNA let-7f-1	O	hsa-let-7f-1	20201124	-
9606	406889	MIRLET7F2	-	LET7F2|MIRNLET7F2|let-7f-2	MIM:300721|HGNC:HGNC:31484|Ensembl:ENSG00000208012|miRBase:MI0000068	X	Xp11.22	microRNA let-7f-2	ncRNA	MIRLET7F2	microRNA let-7f-2	O	hsa-let-7f-2	20201124	-
9606	406890	MIRLET7G	-	LET7G|MIRNLET7G|hsa-let-7g|let-7g	MIM:612102|HGNC:HGNC:31485|Ensembl:ENSG00000199150|miRBase:MI0000433	3	3p21.2	microRNA let-7g	ncRNA	MIRLET7G	microRNA let-7g	O	-	20201227	-
9606	406891	MIRLET7I	-	LET7I|MIRNLET7I|hsa-let-7i|let-7i	MIM:612148|HGNC:HGNC:31486|Ensembl:ENSG00000199179|miRBase:MI0000434	12	12q14.1	microRNA let-7i	ncRNA	MIRLET7I	microRNA let-7i	O	-	20201124	-
9606	406892	MIR100	-	MIRN100|miR-100	MIM:613186|HGNC:HGNC:31487|Ensembl:ENSG00000207994|miRBase:MI0000102	11	11q24.1	microRNA 100	ncRNA	MIR100	microRNA 100	O	hsa-mir-100	20210118	-
9606	406893	MIR101-1	-	MIRN101-1|mir-101-1	MIM:612511|HGNC:HGNC:31488|Ensembl:ENSG00000199135|miRBase:MI0000103	1	1p31.3	microRNA 101-1	ncRNA	MIR101-1	microRNA 101-1	O	hsa-mir-101-1	20210110	-
9606	406894	MIR101-2	-	MIRN101-2|mir-101-2	MIM:612512|HGNC:HGNC:31489|Ensembl:ENSG00000199065|miRBase:MI0000739	9	9p24.1	microRNA 101-2	ncRNA	MIR101-2	microRNA 101-2	O	hsa-mir-101-2	20201124	-
9606	406895	MIR103A1	-	MIR103-1|MIRN103-1|mir-103a-1	MIM:613187|HGNC:HGNC:31490|Ensembl:ENSG00000199035|miRBase:MI0000109	5	5q34	microRNA 103a-1	ncRNA	MIR103A1	microRNA 103a-1	O	hsa-mir-103-1|hsa-mir-103a-1|microRNA 103-1	20201220	-
9606	406896	MIR103A2	-	MIR103-2|MIRN103-2|mir-103a-2	MIM:613188|HGNC:HGNC:31491|Ensembl:ENSG00000199024|miRBase:MI0000108	20	20p13	microRNA 103a-2	ncRNA	MIR103A2	microRNA 103a-2	O	hsa-mir-103-2|hsa-mir-103a-2|microRNA 103-2	20201124	-
9606	406897	MIR105-1	-	MIRN105-1|mir-105-1	MIM:300811|HGNC:HGNC:31492|Ensembl:ENSG00000207957|miRBase:MI0000111	X	Xq28	microRNA 105-1	ncRNA	MIR105-1	microRNA 105-1	O	hsa-mir-105-1	20201213	-
9606	406898	MIR105-2	-	MIRN105-2|mir-105-2	MIM:300812|HGNC:HGNC:31493|Ensembl:ENSG00000207818|miRBase:MI0000112	X	Xq28	microRNA 105-2	ncRNA	MIR105-2	microRNA 105-2	O	hsa-mir-105-2	20201124	-
9606	406899	MIR106A	-	MIRN106A|mir-106|mir-106a	MIM:300792|HGNC:HGNC:31494|Ensembl:ENSG00000284157|miRBase:MI0000113	X	Xq26.2	microRNA 106a	ncRNA	MIR106A	microRNA 106a	O	hsa-mir-106a	20210118	-
9606	406900	MIR106B	-	MIRN106B|mir-106b	MIM:612983|HGNC:HGNC:31495|Ensembl:ENSG00000208036|miRBase:MI0000734	7	7q22.1	microRNA 106b	ncRNA	MIR106B	microRNA 106b	O	hsa-mir-106b	20210118	-
9606	406901	MIR107	-	MIRN107|miR-107	MIM:613189|HGNC:HGNC:31496|Ensembl:ENSG00000198997|miRBase:MI0000114	10	10q23.31	microRNA 107	ncRNA	MIR107	microRNA 107	O	hsa-mir-107	20210110	-
9606	406902	MIR10A	-	MIRN10A|hsa-mir-10a|miRNA10A|mir-10a	MIM:610173|HGNC:HGNC:31497|Ensembl:ENSG00000284038|miRBase:MI0000266	17	17q21.32	microRNA 10a	ncRNA	MIR10A	microRNA 10a	O	-	20201124	-
9606	406903	MIR10B	-	MIRN10B|hsa-mir-10b|miRNA10B|mir-10b	MIM:611576|HGNC:HGNC:31498|Ensembl:ENSG00000207744|miRBase:MI0000267	2	2q31.1	microRNA 10b	ncRNA	MIR10B	microRNA 10b	O	-	20210110	-
9606	406904	MIR1-1	-	MIRN1-1|hsa-mir-1-1|miRNA1-1|mir-1-1	MIM:609326|HGNC:HGNC:31499|Ensembl:ENSG00000199017|miRBase:MI0000651	20	20q13.33	microRNA 1-1	ncRNA	MIR1-1	microRNA 1-1	O	-	20201124	-
9606	406905	MIR1-2	-	MIRN1-2|hsa-mir-1-2|miRNA1-2|mir-1-2	MIM:610252|HGNC:HGNC:31500|Ensembl:ENSG00000284453|miRBase:MI0000437	18	18q11.2	microRNA 1-2	ncRNA	MIR1-2	microRNA 1-2	O	-	20201124	-
9606	406906	MIR122	-	MIR122A|MIRN122|MIRN122A|hsa-mir-122|miRNA122|miRNA122A|mir-122	MIM:609582|HGNC:HGNC:31501|Ensembl:ENSG00000284440|miRBase:MI0000442	18	18q21.31	microRNA 122	ncRNA	MIR122	microRNA 122	O	hsa-mir-122a|microRNA 122a	20210103	-
9606	406907	MIR124-1	-	MIR124A|MIR124A1|MIRN124-1|MIRN124A1|mir-124-1	MIM:609327|HGNC:HGNC:31502|Ensembl:ENSG00000284321|miRBase:MI0000443	8	8p23.1	microRNA 124-1	ncRNA	MIR124-1	microRNA 124-1	O	hsa-mir-124-1|hsa-mir-124a-1|microRNA 124a-1	20201227	-
9606	406908	MIR124-2	-	MIRN124-2|MIRN124A2|mir-124-2	HGNC:HGNC:31503|Ensembl:ENSG00000207816|miRBase:MI0000444	8	8q12.3	microRNA 124-2	ncRNA	MIR124-2	microRNA 124-2	O	hsa-mir-124-2|hsa-mir-124a-2|microRNA 124a-2	20201227	-
9606	406909	MIR124-3	-	MIRN124-3|MIRN124A3|mir-124-3	HGNC:HGNC:31504|Ensembl:ENSG00000207598|miRBase:MI0000445	20	20q13.33	microRNA 124-3	ncRNA	MIR124-3	microRNA 124-3	O	hsa-mir-124-3|hsa-mir-124a-3|microRNA 124a-3	20210110	-
9606	406910	MIR125A	-	MIRN125A|miRNA125A|mir-125a	MIM:611191|HGNC:HGNC:31505|Ensembl:ENSG00000208008|miRBase:MI0000469	19	19q13.41	microRNA 125a	ncRNA	MIR125A	microRNA 125a	O	hsa-mir-125a	20210118	-
9606	406911	MIR125B1	-	MIRN125B1|mir-125b-1	MIM:610104|HGNC:HGNC:31506|Ensembl:ENSG00000207971|miRBase:MI0000446	11	11q24.1	microRNA 125b-1	ncRNA	MIR125B1	microRNA 125b-1	O	hsa-mir-125b-1	20210118	-
9606	406912	MIR125B2	-	MIRN125B2|mir-125b-2	MIM:610105|HGNC:HGNC:31507|Ensembl:ENSG00000207863|miRBase:MI0000470	21	21q21.1	microRNA 125b-2	ncRNA	MIR125B2	microRNA 125b-2	O	hsa-mir-125b-2	20210118	-
9606	406913	MIR126	-	MIRN126|miRNA126|mir-126	MIM:611767|HGNC:HGNC:31508|Ensembl:ENSG00000199161|miRBase:MI0000471	9	9q34.3	microRNA 126	ncRNA	MIR126	microRNA 126	O	hsa-mir-126	20210118	-
9606	406914	MIR127	-	MIRN127|miRNA127|mir-127	MIM:611709|HGNC:HGNC:31509|Ensembl:ENSG00000207608|miRBase:MI0000472	14	14q32.2	microRNA 127	ncRNA	MIR127	microRNA 127	O	hsa-mir-127	20201231	-
9606	406915	MIR128-1	-	MIR128A|MIRN128-1|MIRN128A|mir-128-1	MIM:611774|HGNC:HGNC:31510|Ensembl:ENSG00000207654|miRBase:MI0000447	2	2q21.3	microRNA 128-1	ncRNA	MIR128-1	microRNA 128-1	O	hsa-mir-128-1|hsa-mir-128a|microRNA 128a	20210118	-
9606	406916	MIR128-2	-	MIR128B|MIRN128-2|MIRN128B|mir-128-2|mir-128b	MIM:611769|HGNC:HGNC:31511|Ensembl:ENSG00000207625|miRBase:MI0000727	3	3p22.3	microRNA 128-2	ncRNA	MIR128-2	microRNA 128-2	O	hsa-mir-128-2|hsa-mir-128b|microRNA 128b	20210118	-
9606	406917	MIR129-1	-	MIR-129b|MIRN129-1|mir-129-1	HGNC:HGNC:31512|Ensembl:ENSG00000207705|miRBase:MI0000252	7	7q32.1	microRNA 129-1	ncRNA	MIR129-1	microRNA 129-1	O	hsa-mir-129-1	20210118	-
9606	406918	MIR129-2	-	MIR-129b|MIRN129-2|mir-129-2	HGNC:HGNC:31513|Ensembl:ENSG00000199077|miRBase:MI0000473	11	11p11.2	microRNA 129-2	ncRNA	MIR129-2	microRNA 129-2	O	hsa-mir-129-2	20210118	-
9606	406919	MIR130A	-	MIRN130A|miRNA130A|mir-130a	MIM:610175|HGNC:HGNC:31514|Ensembl:ENSG00000208009|miRBase:MI0000448	11	11q12.1	microRNA 130a	ncRNA	MIR130A	microRNA 130a	O	hsa-mir-130a	20201220	-
9606	406920	MIR130B	-	MIRN130B|mir-130b	MIM:613682|HGNC:HGNC:31515|Ensembl:ENSG00000283871|miRBase:MI0000748	22	22q11.21	microRNA 130b	ncRNA	MIR130B	microRNA 130b	O	hsa-mir-130b	20201227	-
9606	406921	MIR132	-	MIRN132|miRNA132|mir-132	MIM:610016|HGNC:HGNC:31516|Ensembl:ENSG00000267200|miRBase:MI0000449	17	17p13.3	microRNA 132	ncRNA	MIR132	microRNA 132	O	hsa-mir-132	20210103	-
9606	406922	MIR133A1	-	MIRN133A1|mir-133a-1	MIM:610254|HGNC:HGNC:31517|Ensembl:ENSG00000283927|miRBase:MI0000450	18	18q11.2	microRNA 133a-1	ncRNA	MIR133A1	microRNA 133a-1	O	hsa-mir-133a-1	20210110	-
9606	406923	MIR133A2	-	MIRN133A2|mir-133a-2	MIM:610255|HGNC:HGNC:31518|Ensembl:ENSG00000284508|miRBase:MI0000451	20	20q13.33	microRNA 133a-2	ncRNA	MIR133A2	microRNA 133a-2	O	hsa-mir-133a-2	20210110	-
9606	406924	MIR134	-	MIRN134|mir-134	MIM:610164|HGNC:HGNC:31519|Ensembl:ENSG00000207993|miRBase:MI0000474	14	14q32.31	microRNA 134	ncRNA	MIR134	microRNA 134	O	hsa-mir-134	20201227	-
9606	406925	MIR135A1	-	MIRN135-1|MIRN135A1|mir-135a-1	HGNC:HGNC:31520|Ensembl:ENSG00000207926|miRBase:MI0000452	3	3p21.2	microRNA 135a-1	ncRNA	MIR135A1	microRNA 135a-1	O	hsa-mir-135-1|hsa-mir-135a-1|microRNA 135-1	20210110	-
9606	406926	MIR135A2	-	MIRN135-2|MIRN135A2|mir-135a-2	HGNC:HGNC:31521|Ensembl:ENSG00000207586|miRBase:MI0000453	12	12q23.1	microRNA 135a-2	ncRNA	MIR135A2	microRNA 135a-2	O	hsa-mir-135-2|hsa-mir-135a-2|microRNA 135-2	20210110	-
9606	406927	MIR136	-	MIRN136|miRNA136|mir-136	MIM:611710|HGNC:HGNC:31522|Ensembl:ENSG00000207942|miRBase:MI0000475	14	14q32.2	microRNA 136	ncRNA	MIR136	microRNA 136	O	hsa-mir-136	20201231	-
9606	406928	MIR137	-	MIRN137|miR-137	MIM:614304|HGNC:HGNC:31523|Ensembl:ENSG00000284202|miRBase:MI0000454	1	1p21.3	microRNA 137	ncRNA	MIR137	microRNA 137	O	hsa-mir-137	20210118	-
9606	406929	MIR138-1	-	MIRN138-1|mir-138-1	MIM:613394|HGNC:HGNC:31524|Ensembl:ENSG00000207954|miRBase:MI0000476	3	3p21.32	microRNA 138-1	ncRNA	MIR138-1	microRNA 138-1	O	hsa-mir-138-1	20201124	-
9606	406930	MIR138-2	-	MIRN138-2|mir-138-2	MIM:613395|HGNC:HGNC:31525|Ensembl:ENSG00000207649|miRBase:MI0000455	16	16q13	microRNA 138-2	ncRNA	MIR138-2	microRNA 138-2	O	hsa-mir-138-2	20201124	-
9606	406931	MIR139	-	MIR139-3p|MIRN139|mir-139	MIM:615017|HGNC:HGNC:31526|Ensembl:ENSG00000272036|miRBase:MI0000261	11	11q13.4	microRNA 139	ncRNA	MIR139	microRNA 139	O	hsa-mir-139	20210118	-
9606	406932	MIR140	-	MIRN140|SEDN|miRNA140|mir-140	MIM:611894|HGNC:HGNC:31527|Ensembl:ENSG00000208017|miRBase:MI0000456	16	16q22.1	microRNA 140	ncRNA	MIR140	microRNA 140	O	hsa-mir-140	20210123	-
9606	406933	MIR141	-	MIRN141|mir-141	MIM:612093|HGNC:HGNC:31528|Ensembl:ENSG00000207708|miRBase:MI0000457	12	12p13.31	microRNA 141	ncRNA	MIR141	microRNA 141	O	hsa-mir-141	20201206	-
9606	406934	MIR142	-	MIRN142|mir-142	MIM:615657|HGNC:HGNC:31529|Ensembl:ENSG00000284353|miRBase:MI0000458	17	17q22	microRNA 142	ncRNA	MIR142	microRNA 142	O	hsa-mir-142	20210110	-
9606	406935	MIR143	-	MIRN143|mir-143	MIM:612117|HGNC:HGNC:31530|Ensembl:ENSG00000284182|miRBase:MI0000459	5	5q32	microRNA 143	ncRNA	MIR143	microRNA 143	O	hsa-mir-143	20210103	-
9606	406936	MIR144	-	MIRN144|mir-144	MIM:612070|HGNC:HGNC:31531|Ensembl:ENSG00000283819|miRBase:MI0000460	17	17q11.2	microRNA 144	ncRNA	MIR144	microRNA 144	O	hsa-mir-144	20201206	-
9606	406937	MIR145	-	MIRN145|miR-145|miRNA145	MIM:611795|HGNC:HGNC:31532|Ensembl:ENSG00000276365|miRBase:MI0000461	5	5q32	microRNA 145	ncRNA	MIR145	microRNA 145	O	hsa-mir-145	20210118	-
9606	406938	MIR146A	-	MIRN146|MIRN146A|miR-146a|miRNA146A	MIM:610566|HGNC:HGNC:31533|Ensembl:ENSG00000283733|miRBase:MI0000477	5	5q33.3	microRNA 146a	ncRNA	MIR146A	microRNA 146a	O	hsa-mir-146|hsa-mir-146a	20210118	-
9606	406939	MIR147A	-	MIR147|MIRN147|hsa-mir-147a	HGNC:HGNC:31534|Ensembl:ENSG00000207814|miRBase:MI0000262	9	9q33.2	microRNA 147a	ncRNA	MIR147A	microRNA 147a	O	hsa-mir-147|microRNA 147	20201213	-
9606	406940	MIR148A	-	MIRN148|MIRN148A|hsa-mir-148|mir-148a	MIM:613786|HGNC:HGNC:31535|Ensembl:ENSG00000199085|miRBase:MI0000253	7	7p15.2	microRNA 148a	ncRNA	MIR148A	microRNA 148a	O	hsa-mir-148a|microRNA 148	20201220	-
9606	406941	MIR149	-	MIRN149|mir-149	MIM:615209|HGNC:HGNC:31536|Ensembl:ENSG00000207611|miRBase:MI0000478	2	2q37.3	microRNA 149	ncRNA	MIR149	microRNA 149	O	hsa-mir-149	20201220	-
9606	406942	MIR150	-	MIRN150|miRNA150|mir-150	MIM:611114|HGNC:HGNC:31537|Ensembl:ENSG00000207782|miRBase:MI0000479	19	19q13.33	microRNA 150	ncRNA	MIR150	microRNA 150	O	hsa-mir-150	20210110	-
9606	406943	MIR152	-	MIRN152|mir-152	MIM:613788|HGNC:HGNC:31538|Ensembl:ENSG00000207947|miRBase:MI0000462	17	17q21.32	microRNA 152	ncRNA	MIR152	microRNA 152	O	hsa-mir-152	20210110	-
9606	406944	MIR153-1	-	MIRN153-1|mir-153-1	HGNC:HGNC:31539|Ensembl:ENSG00000207647|miRBase:MI0000463	2	2q35	microRNA 153-1	ncRNA	MIR153-1	microRNA 153-1	O	hsa-mir-153-1	20201124	-
9606	406945	MIR153-2	-	MIRN153-2|mir-153-2	HGNC:HGNC:31540|Ensembl:ENSG00000207960|miRBase:MI0000464	7	7q36.3	microRNA 153-2	ncRNA	MIR153-2	microRNA 153-2	O	hsa-mir-153-2	20201124	-
9606	406946	MIR154	-	MIRN154|mir-154	HGNC:HGNC:31541|Ensembl:ENSG00000207978|miRBase:MI0000480	14	14q32.31	microRNA 154	ncRNA	MIR154	microRNA 154	O	hsa-mir-154	20210118	-
9606	406947	MIR155	-	MIRN155|miRNA155|mir-155	MIM:609337|HGNC:HGNC:31542|Ensembl:ENSG00000283904|miRBase:MI0000681	21	21q21.3	microRNA 155	ncRNA	MIR155	microRNA 155	O	hsa-mir-155	20210118	-
9606	406948	MIR15A	-	MIRN15A|hsa-mir-15a|miRNA15A|mir-15a	MIM:609703|HGNC:HGNC:31543|Ensembl:ENSG00000283785|miRBase:MI0000069	13	13q14.2	microRNA 15a	ncRNA	MIR15A	microRNA 15a	O	-	20201220	-
9606	406949	MIR15B	-	MIRN15B|hsa-mir-15b|miR-15b	HGNC:HGNC:31544|Ensembl:ENSG00000207779|miRBase:MI0000438	3	3q25.33	microRNA 15b	ncRNA	MIR15B	microRNA 15b	O	-	20201227	-
9606	406950	MIR16-1	-	MIRN16-1|miRNA16-1|mir-16-1	MIM:609704|HGNC:HGNC:31545|Ensembl:ENSG00000208006|miRBase:MI0000070	13	13q14.2	microRNA 16-1	ncRNA	MIR16-1	microRNA 16-1	O	hsa-mir-16-1	20210118	-
9606	406951	MIR16-2	-	MIRN16-2|mir-16-2|mir-16-3	HGNC:HGNC:31546|Ensembl:ENSG00000198987|miRBase:MI0000115	3	3q25.33	microRNA 16-2	ncRNA	MIR16-2	microRNA 16-2	O	hsa-mir-16-2	20210118	-
9606	406952	MIR17	-	MIR17-5p|MIR91|MIRN17|MIRN91|hsa-mir-17|miR-17|miR17-3p|miRNA17|miRNA91	MIM:609416|HGNC:HGNC:31547|Ensembl:ENSG00000284536|miRBase:MI0000071	13	13q31.3	microRNA 17	ncRNA	MIR17	microRNA 17	O	-	20210118	-
9606	406953	MIR18A	-	C13orf25|MIR17HG|MIR18|MIRH1|MIRHG1|MIRN18|MIRN18A|hsa-mir-18|hsa-mir-18a|miR-18|miRNA18A|mir-18a	MIM:609417|HGNC:HGNC:31548|Ensembl:ENSG00000283815|miRBase:MI0000072	13	13q31.3	microRNA 18a	ncRNA	MIR18A	microRNA 18a	O	Putative microRNA 17 host gene protein|Putative microRNA host gene 1 protein	20210103	-
9606	406954	MIR181A2	-	MIRN181A|MIRN181A2|hsa-mir-181a-2|mir-181a-2	MIM:612743|HGNC:HGNC:31549|Ensembl:ENSG00000207595|miRBase:MI0000269	9	9q33.3	microRNA 181a-2	ncRNA	MIR181A2	microRNA 181a-2	O	hsa-mir-181a	20201213	-
9606	406955	MIR181B1	-	MIRN181B1|mir-181b-1	MIM:612744|HGNC:HGNC:31550|Ensembl:ENSG00000207975|miRBase:MI0000270	1	1q32.1	microRNA 181b-1	ncRNA	MIR181B1	microRNA 181b-1	O	hsa-mir-181b-1	20210103	-
9606	406956	MIR181B2	-	MIRN181B2|mir-181b-2	MIM:612745|HGNC:HGNC:31551|Ensembl:ENSG00000207737|miRBase:MI0000683	9	9q33.3	microRNA 181b-2	ncRNA	MIR181B2	microRNA 181b-2	O	hsa-mir-181b-2	20201124	-
9606	406957	MIR181C	-	MIRN181C|mir-181c	MIM:612746|HGNC:HGNC:31552|Ensembl:ENSG00000207613|miRBase:MI0000271	19	19p13.12	microRNA 181c	ncRNA	MIR181C	microRNA 181c	O	hsa-mir-181c	20201124	-
9606	406958	MIR182	-	MIRN182|miRNA182|mir-182	MIM:611607|HGNC:HGNC:31553|Ensembl:ENSG00000207990|miRBase:MI0000272	7	7q32.2	microRNA 182	ncRNA	MIR182	microRNA 182	O	hsa-mir-182	20210118	-
9606	406959	MIR183	-	MIRN183|miR-183|miRNA183	MIM:611608|HGNC:HGNC:31554|Ensembl:ENSG00000207691|miRBase:MI0000273	7	7q32.2	microRNA 183	ncRNA	MIR183	microRNA 183	O	hsa-mir-183	20210118	-
9606	406960	MIR184	-	EDICT|MIRN184|miR-184	MIM:613146|HGNC:HGNC:31555|Ensembl:ENSG00000207695|miRBase:MI0000481	15	15q25.1	microRNA 184	ncRNA	MIR184	microRNA 184	O	hsa-mir-184	20201220	-
9606	406961	MIR185	-	MIRN185|miR-185	MIM:615576|HGNC:HGNC:31556|Ensembl:ENSG00000208023|miRBase:MI0000482	22	22q11.21	microRNA 185	ncRNA	MIR185	microRNA 185	O	hsa-mir-185	20201220	-
9606	406962	MIR186	-	MIRN186|miR-186	HGNC:HGNC:31557|Ensembl:ENSG00000207721|miRBase:MI0000483	1	1p31.1	microRNA 186	ncRNA	MIR186	microRNA 186	O	hsa-mir-186	20210118	-
9606	406963	MIR187	-	MIRN187|miR-187|miRNA187	MIM:612698|HGNC:HGNC:31558|Ensembl:ENSG00000207797|miRBase:MI0000274	18	18q12.2	microRNA 187	ncRNA	MIR187	microRNA 187	O	hsa-mir-187	20201220	-
9606	406964	MIR188	-	MIRN188|miR-188	HGNC:HGNC:31559|Ensembl:ENSG00000207768|miRBase:MI0000484	X	Xp11.23	microRNA 188	ncRNA	MIR188	microRNA 188	O	hsa-mir-188	20201220	-
9606	406965	MIR190A	-	MIR190|MIRN190|hsa-mir-190a|miR-190|mir-190a	MIM:615845|HGNC:HGNC:31560|Ensembl:ENSG00000211137|miRBase:MI0000486	15	15q22.2	microRNA 190a	ncRNA	MIR190A	microRNA 190a	O	hsa-mir-190|microRNA 190	20201124	-
9606	406966	MIR191	-	MIRN191|miR-191	MIM:615150|HGNC:HGNC:31561|Ensembl:ENSG00000207605|miRBase:MI0000465	3	3p21.31	microRNA 191	ncRNA	MIR191	microRNA 191	O	hsa-mir-191	20201227	-
9606	406967	MIR192	-	MIRN192|miR-192|miRNA192	MIM:610939|HGNC:HGNC:31562|Ensembl:ENSG00000283926|miRBase:MI0000234	11	11q13.1	microRNA 192	ncRNA	MIR192	microRNA 192	O	hsa-mir-192	20201220	-
9606	406968	MIR193A	-	MIRN193|MIRN193A|mir-193a	MIM:614733|HGNC:HGNC:31563|Ensembl:ENSG00000207614|miRBase:MI0000487	17	17q11.2	microRNA 193a	ncRNA	MIR193A	microRNA 193a	O	hsa-mir-193|hsa-mir-193a	20210103	-
9606	406969	MIR194-1	-	MIRN194-1|mir-194-1	MIM:610940|HGNC:HGNC:31564|Ensembl:ENSG00000207624|miRBase:MI0000488	1	1q41	microRNA 194-1	ncRNA	MIR194-1	microRNA 194-1	O	hsa-mir-194-1	20210110	-
9606	406970	MIR194-2	-	MIRN194-2|mir-194-2	MIM:610941|HGNC:HGNC:31565|Ensembl:ENSG00000284155|miRBase:MI0000732	11	11q13.1	microRNA 194-2	ncRNA	MIR194-2	microRNA 194-2	O	hsa-mir-194-2	20210110	-
9606	406971	MIR195	-	MIRN195|miRNA195|mir-195	MIM:610718|HGNC:HGNC:31566|Ensembl:ENSG00000284112|miRBase:MI0000489	17	17p13.1	microRNA 195	ncRNA	MIR195	microRNA 195	O	hsa-mir-195	20210110	-
9606	406972	MIR196A1	-	MIRN196-1|MIRN196A1|mir-196a-1	MIM:608632|HGNC:HGNC:31567|Ensembl:ENSG00000210741|miRBase:MI0000238	17	17q21.32	microRNA 196a-1	ncRNA	MIR196A1	microRNA 196a-1	O	hsa-mir-196-1|hsa-mir-196a-1|microRNA 196-1|microRNA 196a|microRNA miR-196	20201129	-
9606	406973	MIR196A2	-	MIRN196-2|MIRN196A2|mir-196a-2	MIM:609687|HGNC:HGNC:31568|Ensembl:ENSG00000207924|miRBase:MI0000279	12	12q13.13	microRNA 196a-2	ncRNA	MIR196A2	microRNA 196a-2	O	hsa-mir-196-2|hsa-mir-196a-2|microRNA 196-2	20201213	-
9606	406974	MIR197	-	MIRN197|miR-197|miRNA197	MIM:611189|HGNC:HGNC:31569|Ensembl:ENSG00000284443|miRBase:MI0000239	1	1p13.3	microRNA 197	ncRNA	MIR197	microRNA 197	O	hsa-mir-197	20201124	-
9606	406975	MIR198	-	MIRN198|miR-198	HGNC:HGNC:31570|Ensembl:ENSG00000284121|miRBase:MI0000240	3	3q13.33	microRNA 198	ncRNA	MIR198	microRNA 198	O	hsa-mir-198	20201213	-
9606	406976	MIR199A1	-	MIR-199-s|MIRN199A1|mir-199a-1	MIM:610719|HGNC:HGNC:31571|Ensembl:ENSG00000207752|miRBase:MI0000242	19	19p13.2	microRNA 199a-1	ncRNA	MIR199A1	microRNA 199a-1	O	hsa-mir-199a-1|miR-199a-3p	20201206	-
9606	406977	MIR199A2	-	MIR-199-s|MIRN199A2|mir-199a-2	MIM:610720|HGNC:HGNC:31572|Ensembl:ENSG00000208024|miRBase:MI0000281	1	1q24.3	microRNA 199a-2	ncRNA	MIR199A2	microRNA 199a-2	O	hsa-mir-199a-2|miR-199a-3p	20201220	-
9606	406978	MIR199B	-	MIRN199B|mir-199b	MIM:614791|HGNC:HGNC:31573|Ensembl:ENSG00000207581|miRBase:MI0000282	9	9q34.11	microRNA 199b	ncRNA	MIR199B	microRNA 199b	O	hsa-mir-199b	20201124	-
9606	406979	MIR19A	-	C13orf25|MIR17HG|MIRH1|MIRHG1|MIRN19A|hsa-mir-19a|miR-19a|miRNA19A	MIM:609418|HGNC:HGNC:31574|Ensembl:ENSG00000284204|miRBase:MI0000073	13	13q31.3	microRNA 19a	ncRNA	MIR19A	microRNA 19a	O	Putative microRNA 17 host gene protein|Putative microRNA host gene 1 protein	20201124	-
9606	406980	MIR19B1	-	C13orf25|MIR17HG|MIR19B|MIRH1|MIRHG1|MIRN19B1|miR-19b-1|miRNA19B1	MIM:609419|HGNC:HGNC:31575|Ensembl:ENSG00000284375|miRBase:MI0000074	13	13q31.3	microRNA 19b-1	ncRNA	MIR19B1	microRNA 19b-1	O	MicroRNA-19b|Putative microRNA 17 host gene protein|Putative microRNA host gene 1 protein|hsa-mir-19b-1|miR-19b	20210118	-
9606	406981	MIR19B2	-	MIRN19B2|miR-19b-2	MIM:300722|HGNC:HGNC:31576|Ensembl:ENSG00000284107|miRBase:MI0000075	X	Xq26.2	microRNA 19b-2	ncRNA	MIR19B2	microRNA 19b-2	O	hsa-mir-19b-2	20210118	-
9606	406982	MIR20A	-	C13orf25|MIR17HG|MIR20|MIRH1|MIRHG1|MIRN20|MIRN20A|hsa-mir-20|hsa-mir-20a|miR-20|miRNA20A|mir-20a	MIM:609420|HGNC:HGNC:31577|Ensembl:ENSG00000283762|miRBase:MI0000076	13	13q31.3	microRNA 20a	ncRNA	MIR20A	microRNA 20a	O	Putative microRNA 17 host gene protein|Putative microRNA host gene 1 protein	20210103	-
9606	406983	MIR200A	-	MIRN200A|mir-200a	MIM:612090|HGNC:HGNC:31578|Ensembl:ENSG00000207607|miRBase:MI0000737	1	1p36.33	microRNA 200a	ncRNA	MIR200A	microRNA 200a	O	hsa-mir-200a	20201220	-
9606	406984	MIR200B	-	MIRN200B|mir-200b	MIM:612091|HGNC:HGNC:31579|Ensembl:ENSG00000207730|miRBase:MI0000342	1	1p36.33	microRNA 200b	ncRNA	MIR200B	microRNA 200b	O	hsa-mir-200b	20201220	-
9606	406985	MIR200C	-	MIRN200C|mir-200c	MIM:612092|HGNC:HGNC:31580|Ensembl:ENSG00000207713|miRBase:MI0000650	12	12p13.31	microRNA 200c	ncRNA	MIR200C	microRNA 200c	O	hsa-mir-200c	20210110	-
9606	406986	MIR203A	-	MIR203|MIRN203|hsa-mir-203a|miR-203|miRNA203|mir-203a	MIM:611899|HGNC:HGNC:31581|Ensembl:ENSG00000207568|miRBase:MI0000283	14	14q32.33	microRNA 203a	ncRNA	MIR203A	microRNA 203a	O	hsa-mir-203|microRNA 203	20201227	-
9606	406987	MIR204	-	MIRN204|RDICC|miRNA204|mir-204	MIM:610942|HGNC:HGNC:31582|Ensembl:ENSG00000207935|miRBase:MI0000284	9	9q21.12	microRNA 204	ncRNA	MIR204	microRNA 204	O	hsa-mir-204	20210118	-
9606	406988	MIR205	-	MIRN205|mir-205	MIM:613147|HGNC:HGNC:31583|Ensembl:ENSG00000284485|miRBase:MI0000285	1	1q32.2	microRNA 205	ncRNA	MIR205	microRNA 205	O	hsa-mir-205	20210110	-
9606	406989	MIR206	-	MIRN206|miRNA206|mir-206	MIM:611599|HGNC:HGNC:31584|Ensembl:ENSG00000207604|miRBase:MI0000490	6	6p12.2	microRNA 206	ncRNA	MIR206	microRNA 206	O	hsa-mir-206	20210110	-
9606	406990	MIR208A	-	MIR208|MIRN208|MIRN208A|hsa-mir-208a|miRNA208	MIM:611116|HGNC:HGNC:31585|Ensembl:ENSG00000199157|miRBase:MI0000251	14	14q11.2	microRNA 208a	ncRNA	MIR208A	microRNA 208a	O	hsa-mir-208|microRNA 208	20201124	-
9606	406991	MIR21	-	MIRN21|hsa-mir-21|miR-21|miRNA21	MIM:611020|HGNC:HGNC:31586|Ensembl:ENSG00000284190|miRBase:MI0000077	17	17q23.1	microRNA 21	ncRNA	MIR21	microRNA 21	O	-	20210118	-
9606	406992	MIR210	-	MIRN210|mir-210	MIM:612982|HGNC:HGNC:31587|Ensembl:ENSG00000199038|miRBase:MI0000286	11	11p15.5	microRNA 210	ncRNA	MIR210	microRNA 210	O	hsa-mir-210	20201227	-
9606	406993	MIR211	-	MIRN211|mir-211	MIM:613753|HGNC:HGNC:31588|Ensembl:ENSG00000207702|miRBase:MI0000287	15	15q13.3	microRNA 211	ncRNA	MIR211	microRNA 211	O	hsa-mir-211	20201213	-
9606	406994	MIR212	-	MIRN212|mir-212	MIM:613487|HGNC:HGNC:31589|Ensembl:ENSG00000267195|miRBase:MI0000288	17	17p13.3	microRNA 212	ncRNA	MIR212	microRNA 212	O	hsa-mir-212	20210110	-
9606	406995	MIR181A1	-	MIR213|MIRN181A1|MIRN213|hsa-mir-181a-1|mir-181a-1|mir-213	MIM:612742|HGNC:HGNC:31590|Ensembl:ENSG00000207759|miRBase:MI0000289	1	1q32.1	microRNA 181a-1	ncRNA	MIR181A1	microRNA 181a-1	O	hsa-mir-213|microRNA 213	20210103	-
9606	406996	MIR214	-	MIRN214|miRNA214|mir-214	MIM:610721|HGNC:HGNC:31591|Ensembl:ENSG00000283844|miRBase:MI0000290	1	1q24.3	microRNA 214	ncRNA	MIR214	microRNA 214	O	hsa-mir-214	20210118	-
9606	406997	MIR215	-	MIRN215|miRNA215|mir-215	MIM:610943|HGNC:HGNC:31592|Ensembl:ENSG00000207590|miRBase:MI0000291	1	1q41	microRNA 215	ncRNA	MIR215	microRNA 215	O	hsa-mir-215	20210110	-
9606	406998	MIR216A	-	MIR216|MIRN216|MIRN216A|miRNA216|mir-216|mir-216a	MIM:610944|HGNC:HGNC:31593|Ensembl:ENSG00000207798|miRBase:MI0000292	2	2p16.1	microRNA 216a	ncRNA	MIR216A	microRNA 216a	O	hsa-mir-216|hsa-mir-216a|microRNA 216	20210110	-
9606	406999	MIR217	-	MIRN217|mir-217	MIM:615096|HGNC:HGNC:31594|Ensembl:ENSG00000207548|miRBase:MI0000293	2	2p16.1	microRNA 217	ncRNA	MIR217	microRNA 217	O	hsa-mir-217	20201124	-
9606	407000	MIR218-1	-	MIRN218-1|mir-218-1	MIM:616770|HGNC:HGNC:31595|Ensembl:ENSG00000207732|miRBase:MI0000294	4	4p15.31	microRNA 218-1	ncRNA	MIR218-1	microRNA 218-1	O	hsa-mir-218-1	20201220	-
9606	407001	MIR218-2	-	MIRN218-2|mir-218-2	MIM:616771|HGNC:HGNC:31596|Ensembl:ENSG00000207739|miRBase:MI0000295	5	5q34	microRNA 218-2	ncRNA	MIR218-2	microRNA 218-2	O	hsa-mir-218-2	20201206	-
9606	407002	MIR219A1	-	MIR219-1|MIRN219-1|MRI219-1|hsa-mir-219a-1|mir-219|mir-219a-1	MIM:611500|HGNC:HGNC:31597|Ensembl:ENSG00000199036|miRBase:MI0000296	6	6p21.32	microRNA 219a-1	ncRNA	MIR219A1	microRNA 219a-1	O	hsa-mir-219-1|microRNA 219-1	20201124	-
9606	407003	MIR219A2	-	MIR219-2|MIRN219-2|hsa-mir-219a-2|mir-219a-2	HGNC:HGNC:31598|Ensembl:ENSG00000284185|miRBase:MI0000740	9	9q34.11	microRNA 219a-2	ncRNA	MIR219A2	microRNA 219a-2	O	hsa-mir-219-2|microRNA 219-2	20201124	-
9606	407004	MIR22	-	MIRN22|hsa-mir-22|miR-22	MIM:612077|HGNC:HGNC:31599|Ensembl:ENSG00000283824|miRBase:MI0000078	17	17p13.3	microRNA 22	ncRNA	MIR22	microRNA 22	O	-	20210118	-
9606	407006	MIR221	-	MIRN221|miRNA221|mir-221	MIM:300568|HGNC:HGNC:31601|Ensembl:ENSG00000207870|miRBase:MI0000298	X	Xp11.3	microRNA 221	ncRNA	MIR221	microRNA 221	O	hsa-mir-221	20210118	-
9606	407007	MIR222	-	MIRN222|miRNA222|mir-222	MIM:300569|HGNC:HGNC:31602|Ensembl:ENSG00000207725|miRBase:MI0000299	X	Xp11.3	microRNA 222	ncRNA	MIR222	microRNA 222	O	hsa-mir-222	20210110	-
9606	407008	MIR223	-	MIRN223|miRNA223|mir-223	MIM:300694|HGNC:HGNC:31603|Ensembl:ENSG00000284567|miRBase:MI0000300	X	Xq12	microRNA 223	ncRNA	MIR223	microRNA 223	O	hsa-mir-223	20210110	-
9606	407009	MIR224	-	MIRN224|miRNA224	MIM:300769|HGNC:HGNC:31604|Ensembl:ENSG00000284363|miRBase:MI0000301	X	Xq28	microRNA 224	ncRNA	MIR224	microRNA 224	O	hsa-mir-224	20201124	-
9606	407010	MIR23A	-	MIRN23A|hsa-mir-23a|miRNA23A|mir-23a	MIM:607962|HGNC:HGNC:31605|Ensembl:ENSG00000207980|miRBase:MI0000079	19	19p13.12	microRNA 23a	ncRNA	MIR23A	microRNA 23a	O	-	20210118	-
9606	407011	MIR23B	-	MIRN23B|hsa-mir-23b|miRNA23B|mir-23b	MIM:610723|HGNC:HGNC:31606|Ensembl:ENSG00000207563|miRBase:MI0000439	9	9q22.32	microRNA 23b	ncRNA	MIR23B	microRNA 23b	O	-	20201206	-
9606	407012	MIR24-1	-	MIR189|MIRN24-1|miR-24-1|miRNA24-1	MIM:609705|HGNC:HGNC:31607|Ensembl:ENSG00000284459|miRBase:MI0000080	9	9q22.32	microRNA 24-1	ncRNA	MIR24-1	microRNA 24-1	O	hsa-mir-24-1|microRNA-24	20201220	-
9606	407013	MIR24-2	-	MIRN24-2|miR-24-2|miRNA24-2	MIM:610724|HGNC:HGNC:31608|Ensembl:ENSG00000284387|miRBase:MI0000081	19	19p13.12	microRNA 24-2	ncRNA	MIR24-2	microRNA 24-2	O	hsa-mir-24-2	20201124	-
9606	407014	MIR25	-	MIRN25|hsa-mir-25|miR-25	MIM:612150|HGNC:HGNC:31609|Ensembl:ENSG00000207547|miRBase:MI0000082	7	7q22.1	microRNA 25	ncRNA	MIR25	microRNA 25	O	-	20210118	-
9606	407015	MIR26A1	-	MIR26A|MIRN26A1|mir-26a-1	MIM:612151|HGNC:HGNC:31610|Ensembl:ENSG00000199075|miRBase:MI0000083	3	3p22.2	microRNA 26a-1	ncRNA	MIR26A1	microRNA 26a-1	O	hsa-mir-26a-1	20210118	-
9606	407016	MIR26A2	-	MIRN26A2|mir-26a-2	MIM:613057|HGNC:HGNC:31611|Ensembl:ENSG00000207789|miRBase:MI0000750	12	12q14.1	microRNA 26a-2	ncRNA	MIR26A2	microRNA 26a-2	O	hsa-mir-26a-2	20210118	-
9606	407017	MIR26B	-	MIRN26B|hsa-mir-26b|miR-26b	MIM:612152|HGNC:HGNC:31612|Ensembl:ENSG00000199121|miRBase:MI0000084	2	2q35	microRNA 26b	ncRNA	MIR26B	microRNA 26b	O	-	20210118	-
9606	407018	MIR27A	-	MIR27|MIRN27A|mir-27a	MIM:612153|HGNC:HGNC:31613|Ensembl:ENSG00000207808|miRBase:MI0000085	19	19p13.12	microRNA 27a	ncRNA	MIR27A	microRNA 27a	O	hsa-mir-27a	20210110	-
9606	407019	MIR27B	-	MIR-27b|MIRN27B|miRNA27B	MIM:610636|HGNC:HGNC:31614|Ensembl:ENSG00000207864|miRBase:MI0000440	9	9q22.32	microRNA 27b	ncRNA	MIR27B	microRNA 27b	O	hsa-mir-27b	20210110	-
9606	407020	MIR28	-	MIRN28|hsa-mir-28|miR-28	MIM:612154|HGNC:HGNC:31615|Ensembl:ENSG00000207651|miRBase:MI0000086	3	3q28	microRNA 28	ncRNA	MIR28	microRNA 28	O	-	20210110	-
9606	407021	MIR29A	-	MIRN29|MIRN29A|hsa-mir-29|hsa-mir-29a|miRNA29A|mir-29a	MIM:610782|HGNC:HGNC:31616|Ensembl:ENSG00000284032|miRBase:MI0000087	7	7q32.3	microRNA 29a	ncRNA	MIR29A	microRNA 29a	O	microRNA 29	20201220	-
9606	407022	MIR296	-	MIRN296|miRNA296|mir-296	MIM:610945|HGNC:HGNC:31617|Ensembl:ENSG00000284040|miRBase:MI0000747	20	20q13.32	microRNA 296	ncRNA	MIR296	microRNA 296	O	hsa-mir-296	20201124	-
9606	407023	MIR299	-	MIRN299|mir-299	HGNC:HGNC:31618|Ensembl:ENSG00000207749|miRBase:MI0000744	14	14q32.31	microRNA 299	ncRNA	MIR299	microRNA 299	O	hsa-mir-299	20210110	-
9606	407024	MIR29B1	-	MIRN29B1|miR-29b|miRNA29B1|mir-29b-1	MIM:610783|HGNC:HGNC:31619|Ensembl:ENSG00000283797|miRBase:MI0000105	7	7q32.3	microRNA 29b-1	ncRNA	MIR29B1	microRNA 29b-1	O	hsa-mir-29b-1	20210110	-
9606	407025	MIR29B2	-	MIRN29B2	MIM:619035|HGNC:HGNC:31620|Ensembl:ENSG00000284203|miRBase:MI0000107	1	1q32.2	microRNA 29b-2	ncRNA	MIR29B2	microRNA 29b-2	O	hsa-mir-29b-2|miR-29b|mir-29b-2	20201124	-
9606	407026	MIR29C	-	MIRN29C|miRNA29C|mir-29c	MIM:610784|HGNC:HGNC:31621|Ensembl:ENSG00000284214|miRBase:MI0000735	1	1q32.2	microRNA 29c	ncRNA	MIR29C	microRNA 29c	O	hsa-mir-29c	20210110	-
9606	407027	MIR301A	-	MIR301|MIRN301|MIRN301A|mir-301a	MIM:615675|HGNC:HGNC:31622|Ensembl:ENSG00000207996|miRBase:MI0000745	17	17q22	microRNA 301a	ncRNA	MIR301A	microRNA 301a	O	hsa-mir-301|hsa-mir-301a|microRNA 301	20201124	-
9606	407028	MIR302A	-	MIRN302|MIRN302A|hsa-mir-302|mir-302a	MIM:614596|HGNC:HGNC:31623|Ensembl:ENSG00000207927|miRBase:MI0000738	4	4q25	microRNA 302a	ncRNA	MIR302A	microRNA 302a	O	hsa-mir-302a|microRNA 302	20201124	-
9606	407029	MIR30A	-	MIRN30A|mir-30a	MIM:612329|HGNC:HGNC:31624|Ensembl:ENSG00000207827|miRBase:MI0000088	6	6q13	microRNA 30a	ncRNA	MIR30A	microRNA 30a	O	hsa-mir-30a	20210118	-
9606	407030	MIR30B	-	MIRN30B|mir-30b	MIM:619018|HGNC:HGNC:31625|Ensembl:ENSG00000207582|miRBase:MI0000441	8	8q24.22	microRNA 30b	ncRNA	MIR30B	microRNA 30b	O	hsa-mir-30b	20210118	-
9606	407031	MIR30C1	-	MIRN30C1|mir-30c-1	MIM:615151|HGNC:HGNC:31626|Ensembl:ENSG00000207962|miRBase:MI0000736	1	1p34.2	microRNA 30c-1	ncRNA	MIR30C1	microRNA 30c-1	O	hsa-mir-30c-1|miR-30c	20210103	-
9606	407032	MIR30C2	-	MIRN30C2|mir-30c-2	HGNC:HGNC:31627|Ensembl:ENSG00000199094|miRBase:MI0000254	6	6q13	microRNA 30c-2	ncRNA	MIR30C2	microRNA 30c-2	O	hsa-mir-30c-2|miR-30c	20201124	-
9606	407033	MIR30D	-	MIRN30D|mir-30d	MIM:619019|HGNC:HGNC:31628|Ensembl:ENSG00000199153|miRBase:MI0000255	8	8q24.22	microRNA 30d	ncRNA	MIR30D	microRNA 30d	O	hsa-mir-30d	20201124	-
9606	407034	MIR30E	-	MIR30E*|MIRN30E|mir-30e	MIM:619105|HGNC:HGNC:31629|Ensembl:ENSG00000198974|miRBase:MI0000749	1	1p34.2	microRNA 30e	ncRNA	MIR30E	microRNA 30e	O	hsa-mir-30e	20201124	-
9606	407035	MIR31	-	MIRN31|hsa-mir-31|miR-31	MIM:612155|HGNC:HGNC:31630|Ensembl:ENSG00000199177|miRBase:MI0000089	9	9p21.3	microRNA 31	ncRNA	MIR31	microRNA 31	O	-	20201124	-
9606	407036	MIR32	-	MIRN32|hsa-mir-32|miR-32|miRNA32	MIM:609355|HGNC:HGNC:31631|Ensembl:ENSG00000207698|miRBase:MI0000090	9	9q31.3	microRNA 32	ncRNA	MIR32	microRNA 32	O	-	20201129	-
9606	407037	MIR320A	-	MIRN320|MIRN320A|hsa-mir-320a|mir-320a	MIM:614112|HGNC:HGNC:31632|Ensembl:ENSG00000208037|miRBase:MI0000542	8	8p21.3	microRNA 320a	ncRNA	MIR320A	microRNA 320a	O	hsa-mir-320|microRNA 320	20201227	-
9606	407039	MIR33A	-	MIR33|MIRN33|MIRN33A|hsa-mir-33|hsa-mir-33a|miR-33|miRNA33A|mir-33a	MIM:612156|HGNC:HGNC:31634|Ensembl:ENSG00000207932|miRBase:MI0000091	22	22q13.2	microRNA 33a	ncRNA	MIR33A	microRNA 33a	O	microRNA 33	20210118	-
9606	407040	MIR34A	-	MIRN34A|miRNA34A|mir-34|mir-34a	MIM:611172|HGNC:HGNC:31635|Ensembl:ENSG00000284357|miRBase:MI0000268	1	1p36.22|1p36.22	microRNA 34a	ncRNA	MIR34A	microRNA 34a	O	hsa-mir-34a	20210118	-
9606	407041	MIR34B	-	MIRN34B|miRNA34B|mir-34b	MIM:611374|HGNC:HGNC:31636|Ensembl:ENSG00000207811|miRBase:MI0000742	11	11q23.1	microRNA 34b	ncRNA	MIR34B	microRNA 34b	O	hsa-mir-34b	20201124	-
9606	407042	MIR34C	-	MIRN34C|miRNA34C|mir-34c	MIM:611375|HGNC:HGNC:31637|Ensembl:ENSG00000207562|miRBase:MI0000743	11	11q23.1	microRNA 34c	ncRNA	MIR34C	microRNA 34c	O	hsa-mir-34c	20210110	-
9606	407043	MIR7-1	-	MIRN7-1|hsa-mir-7-1|mir-7-1	MIM:615239|HGNC:HGNC:31638|Ensembl:ENSG00000284179|miRBase:MI0000263	9	9q21.32	microRNA 7-1	ncRNA	MIR7-1	microRNA 7-1	O	miR-7-5p	20210110	-
9606	407044	MIR7-2	-	MIRN7-2|hsa-mir-7-2|mir-7-2	HGNC:HGNC:31639|Ensembl:ENSG00000207703|miRBase:MI0000264	15	15q26.1	microRNA 7-2	ncRNA	MIR7-2	microRNA 7-2	O	miR-7-5p	20201124	-
9606	407045	MIR7-3	-	MIRN7-3|hsa-mir-7-3|mir-7-3	HGNC:HGNC:31640|Ensembl:ENSG00000207630|miRBase:MI0000265	19	19p13.3	microRNA 7-3	ncRNA	MIR7-3	microRNA 7-3	O	miR-7-5p	20201124	-
9606	407046	MIR9-1	-	MIRN9-1|hsa-mir-9-1|miRNA9-1|mir-9-1	MIM:611186|HGNC:HGNC:31641|Ensembl:ENSG00000207933|miRBase:MI0000466	1	1q22	microRNA 9-1	ncRNA	MIR9-1	microRNA 9-1	O	-	20201213	-
9606	407047	MIR9-2	-	MIRN9-2|hsa-mir-9-2|miRNA9-2|mir-9-2	MIM:611187|HGNC:HGNC:31642|Ensembl:ENSG00000284447|miRBase:MI0000467	5	5q14.3	microRNA 9-2	ncRNA	MIR9-2	microRNA 9-2	O	-	20201227	-
9606	407048	MIR92A1	-	C13orf25|MIR17HG|MIR92-1|MIRH1|MIRHG1|MIRN92-1|MIRN92A-1|MIRN92A1|miRNA92-1|mir-92a-1	MIM:609422|HGNC:HGNC:31643|Ensembl:ENSG00000283705|miRBase:MI0000093	13	13q31.3	microRNA 92a-1	ncRNA	MIR92A1	microRNA 92a-1	O	Putative microRNA 17 host gene protein|Putative microRNA host gene 1 protein|hsa-mir-92-1|hsa-mir-92a-1|microRNA 92-1	20210110	-
9606	407049	MIR92A2	-	MIRN92-2|MIRN92A-2|MIRN92A2|mir-92a-2	HGNC:HGNC:31644|Ensembl:ENSG00000284538|miRBase:MI0000094	X	Xq26.2	microRNA 92a-2	ncRNA	MIR92A2	microRNA 92a-2	O	hsa-mir-92-2|hsa-mir-92a-2|microRNA 92-2	20210110	-
9606	407050	MIR93	-	MIRN9|MIRN93|hsa-mir-93|miR-93	MIM:612984|HGNC:HGNC:31645|Ensembl:ENSG00000207757|miRBase:MI0000095	7	7q22.1	microRNA 93	ncRNA	MIR93	microRNA 93	O	-	20210110	-
9606	407051	MIR9-3	-	MIRN9-3|hsa-mir-9-3|miRNA9-3|mir-9-3	MIM:611188|HGNC:HGNC:31646|Ensembl:ENSG00000284329|miRBase:MI0000468	15	15q26.1	microRNA 9-3	ncRNA	MIR9-3	microRNA 9-3	O	-	20201213	-
9606	407052	MIR95	-	MIRN95|hsa-mir-95|miR-95	MIM:613185|HGNC:HGNC:31647|Ensembl:ENSG00000207807|miRBase:MI0000097	4	4p16.1	microRNA 95	ncRNA	MIR95	microRNA 95	O	-	20201124	-
9606	407053	MIR96	-	DFNA50|MIRN96|hsa-mir-96|miR-96|miRNA96	MIM:611606|HGNC:HGNC:31648|Ensembl:ENSG00000199158|miRBase:MI0000098	7	7q32.2	microRNA 96	ncRNA	MIR96	microRNA 96	O	-	20210110	-
9606	407054	MIR98	-	MIRLET7L|MIRN98|hsa-mir-98|miR-98	MIM:300810|HGNC:HGNC:31649|Ensembl:ENSG00000271886|miRBase:MI0000100	X	Xp11.22	microRNA 98	ncRNA	MIR98	microRNA 98	O	microRNA let-7l	20210118	-
9606	407055	MIR99A	-	MIRN99A|mir-99a	MIM:614509|HGNC:HGNC:31650|Ensembl:ENSG00000207638|miRBase:MI0000101	21	21q21.1	microRNA 99a	ncRNA	MIR99A	microRNA 99a	O	hsa-mir-99a	20201124	-
9606	407056	MIR99B	-	MIRN99B|mir-99b	MIM:614510|HGNC:HGNC:31651|Ensembl:ENSG00000207550|miRBase:MI0000746	19	19q13.41	microRNA 99b	ncRNA	MIR99B	microRNA 99b	O	hsa-mir-99b	20201220	-
9606	407738	TAFA1	-	FAM19A1|TAFA-1	MIM:617495|HGNC:HGNC:21587|Ensembl:ENSG00000183662	3	3p14.1	TAFA chemokine like family member 1	protein-coding	TAFA1	TAFA chemokine like family member 1	O	chemokine-like protein TAFA-1|family with sequence similarity 19 (chemokine (C-C motif)-like), member A1|family with sequence similarity 19 member A1, C-C motif chemokine like|protein FAM19A1	20210123	-
9606	407835	LOC407835	-	-	-	7	7q32.1	mitogen-activated protein kinase kinase 2 pseudogene	pseudo	-	-	-	mitogen-activated protein kinase kinase 2; protein kinase, mitogen-activated, kinase 2, p45 (MAP kinase kinase 2)	20201124	-
9606	407973	SCA20	-	C11DUPq12|DUP11q12	MIM:608687	11	11q12	spinocerebellar ataxia 20	unknown	-	-	-	-	20191002	-
9606	407975	MIR17HG	-	C13orf25|FGLDS2|LINC00048|MIHG1|MIRH1|MIRHG1|NCRNA00048|miR-17-92	MIM:609415|HGNC:HGNC:23564|Ensembl:ENSG00000215417	13	13q31.3	miR-17-92a-1 cluster host gene	ncRNA	MIR17HG	miR-17-92a-1 cluster host gene	O	MIR17 host gene (non-protein coding)|long intergenic non-protein coding RNA 48|miR-17-92 cluster host gene (non-protein coding)|microRNA host gene (non-protein coding) 1|microRNA host gene 1 (non-protein coding)|mir-17-92 microRNA cluster	20201206	-
9606	407977	TNFSF12-TNFSF13	-	TWE-PRIL	HGNC:HGNC:33537|Ensembl:ENSG00000248871	17	17p13.1	TNFSF12-TNFSF13 readthrough	protein-coding	TNFSF12-TNFSF13	TNFSF12-TNFSF13 readthrough	O	TNFSF12-TNFSF13 protein|tumor necrosis factor (ligand) superfamily, member 12-member 13	20201124	-
9606	408029	CDRT15P3	-	C2orf27B	HGNC:HGNC:33824|Ensembl:ENSG00000186825	2	2q21.2	CDRT15 pseudogene 3	ncRNA	CDRT15P3	CDRT15 pseudogene 3	O	uncharacterized protein C2orf27B	20201124	-
9606	408050	NOMO3	-	Nomo	MIM:609159|HGNC:HGNC:25242|Ensembl:ENSG00000103226	16	16p13.11	NODAL modulator 3	protein-coding	NOMO3	NODAL modulator 3	O	nodal modulator 3|pM5 protein 3|pM5 protein, middle copy	20201208	-
9606	408186	LOC408186	-	OVOS	-	12	12p13.31	alpha-2-macroglobulin like 1 pseudogene	pseudo	-	-	-	ovostatin	20201124	-
9606	408187	SPINK14	-	SPINK5L2	HGNC:HGNC:33825|Ensembl:ENSG00000196800	5	5q32	serine peptidase inhibitor Kazal type 14 (putative)	protein-coding	SPINK14	serine peptidase inhibitor Kazal type 14 (putative)	O	serine protease inhibitor Kazal-type 14|Kazal type serine protease inhibitor 5-like 2	20201124	-
9606	408221	SCA26	-	-	MIM:609306	19	19p13.3	spinocerebellar ataxia 26	unknown	-	-	-	-	20191002	-
9606	408257	CILD4	-	-	MIM:608646	15	15q13.1-q15.1	Ciliary dyskinesia, primary, 4	unknown	-	-	-	-	20190816	-
9606	408259	HPC3	-	HPC20	MIM:608656	20	20q13	Prostate cancer, hereditary, 3	unknown	-	-	-	-	20190816	-
9606	408260	HPC4	-	HPC7	MIM:608658	7	7p11-q21	Prostate cancer, hereditary, 4	unknown	-	-	-	-	20190816	-
9606	408263	FNDC9	-	C5orf40	HGNC:HGNC:33547|Ensembl:ENSG00000172568	5	5q33.3	fibronectin type III domain containing 9	protein-coding	FNDC9	fibronectin type III domain containing 9	O	fibronectin type III domain-containing protein 9|fibronectin type-III domain-containing protein C5orf40	20201124	-
9606	414058	ACRPV	-	-	MIM:102510	2	2q36	Acropectorovertebral dysplasia (F syndrome)	unknown	-	-	-	-	20190816	-
9606	414059	TBC1D3B	-	PRC17|TBC1D3I|TBC1D3L	MIM:610144|HGNC:HGNC:27011|Ensembl:ENSG00000274808	17	17q12	TBC1 domain family member 3B	protein-coding	TBC1D3B	TBC1 domain family member 3B	O	TBC1 domain family member 3B|Rab GTPase-activating protein PRC17 duplicate|TBC1 domain family member 3B/I|TBC1 domain family, member 3-like|TBC1 domain family, member 3I|prostate cancer gene 17 duplicate	20201213	-
9606	414060	TBC1D3C	-	PRC17|TBC1D3|TBC1D3A|TBC1D3D	MIM:610806|HGNC:HGNC:24889|Ensembl:ENSG00000278299	17	17q12	TBC1 domain family member 3C	protein-coding	TBC1D3C	TBC1 domain family member 3C	O	TBC1 domain family member 3C|Prostate cancer gene 17 protein|Protein TRE17-alpha|Rab GTPase-activating protein PRC17|TBC1 domain family member 3|TBC1 domain family member 3C-like protein ENSP00000341742|TBC1 domain family member 3C/3D	20201213	-
9606	414061	DNAJB3	-	HCG3	HGNC:HGNC:32397|Ensembl:ENSG00000227802	2	2q37.1	DnaJ heat shock protein family (Hsp40) member B3	protein-coding	DNAJB3	DnaJ heat shock protein family (Hsp40) member B3	O	dnaJ homolog subfamily B member 3|DnaJ (Hsp40) homolog, subfamily B, member 3	20201124	-
9606	414062	CCL3L3	-	464.2|D17S1718|G0S19-2|LD78|LD78BETA|SCYA3L|SCYA3L1	MIM:609468|HGNC:HGNC:30554|Ensembl:ENSG00000276085	17	17q12	C-C motif chemokine ligand 3 like 3	protein-coding	CCL3L3	C-C motif chemokine ligand 3 like 3	O	C-C motif chemokine 3-like 1|G0/G1 switch regulatory protein 19-2|LD78-beta(1-70)|chemokine (C-C motif) ligand 3-like 3|chemokine (C-C motif) ligand 3-like, centromeric|small inducible cytokine A3-like 1|tonsillar lymphocyte LD78 beta protein	20201124	-
9606	414130	NANOGP7	-	NANOGP3	HGNC:HGNC:23105	14	14q32.12	Nanog homeobox pseudogene 7	pseudo	NANOGP7	Nanog homeobox pseudogene 7	O	-	20201124	-
9606	414131	NANOGP2	-	NANOGP4	HGNC:HGNC:23100	2	2q36.1	Nanog homeobox pseudogene 2	pseudo	NANOGP2	Nanog homeobox pseudogene 2	O	-	20201124	-
9606	414132	NANOGP4	-	NANOGP2	HGNC:HGNC:23102	7	7p14.3	Nanog homeobox pseudogene 4	pseudo	NANOGP4	Nanog homeobox pseudogene 4	O	-	20201124	-
9606	414133	NANOGP5	-	-	HGNC:HGNC:23103	9	9q31.1	Nanog homeobox pseudogene 5	pseudo	NANOGP5	Nanog homeobox pseudogene 5	O	-	20201124	-
9606	414134	NANOGP6	-	-	HGNC:HGNC:23104|Ensembl:ENSG00000227351	10	10q24.2	Nanog homeobox pseudogene 6	pseudo	NANOGP6	Nanog homeobox pseudogene 6	O	NANOG pseudogene 6	20201124	-
9606	414135	NANOGP11	-	-	HGNC:HGNC:32941	6	6q25.2	Nanog homeobox pseudogene 11	pseudo	NANOGP11	Nanog homeobox pseudogene 11	O	-	20201124	-
9606	414149	ACBD7	-	bA455B2.2	HGNC:HGNC:17715|Ensembl:ENSG00000176244	10	10p13	acyl-CoA binding domain containing 7	protein-coding	ACBD7	acyl-CoA binding domain containing 7	O	acyl-CoA-binding domain-containing protein 7|acyl-Coenzyme A binding domain containing 7	20201124	-
9606	414152	C10orf105	-	-	HGNC:HGNC:20304|Ensembl:ENSG00000214688	10	10q22.1	chromosome 10 open reading frame 105	protein-coding	C10orf105	chromosome 10 open reading frame 105	O	uncharacterized protein C10orf105	20201124	-
9606	414153	SNRPEP2	-	SNRPEL1|bA390F4.4	HGNC:HGNC:20733	9	9p24.1	SNRPE pseudogene 2	pseudo	SNRPEP2	SNRPE pseudogene 2	O	small nuclear ribonucleoprotein polypeptide E pseudogene 2|small nuclear ribonucleoprotein polypeptide E-like 1	20201124	-
9606	414157	C10orf62	-	bA548K23.1	HGNC:HGNC:23294|Ensembl:ENSG00000203942	10	10q24.2	chromosome 10 open reading frame 62	protein-coding	C10orf62	chromosome 10 open reading frame 62	O	uncharacterized protein C10orf62	20201124	-
9606	414169	BANF1P2	-	BANF1L1|bA122K13.8	HGNC:HGNC:23426	10	10q26.3	BANF1 pseudogene 2	pseudo	BANF1P2	BANF1 pseudogene 2	O	barrier to autointegration factor 1 pseudogene 2|barrier to autointegration factor 1-like 1	20201124	-
9606	414189	AGAP6	-	AGAP-6|CTGLF3	HGNC:HGNC:23466|Ensembl:ENSG00000204149	10	10q11.23	ArfGAP with GTPase domain, ankyrin repeat and PH domain 6	protein-coding	AGAP6	ArfGAP with GTPase domain, ankyrin repeat and PH domain 6	O	arf-GAP with GTPase, ANK repeat and PH domain-containing protein 6|centaurin-gamma-like family member 3	20201124	-
9606	414194	CCNYL2	-	C10orf21|CCNYL2P|bA178A10.2	HGNC:HGNC:23495|Ensembl:ENSG00000182632	10	10q11.21	cyclin Y like 2 (pseudogene)	pseudo	CCNYL2	cyclin Y like 2 (pseudogene)	O	cyclin-Y-like protein 2	20201206	-
9606	414196	CELF2-AS1	-	C10orf31	HGNC:HGNC:23515	10	10p14	CELF2 antisense RNA 1	ncRNA	CELF2-AS1	CELF2 antisense RNA 1	O	CELF2 antisense RNA 1 (non-protein coding)	20201124	-
9606	414197	ZNF32-AS1	-	ZNF32OS1|bA402L1.8	HGNC:HGNC:23577|Ensembl:ENSG00000226245	10	10q11.21	ZNF32 antisense RNA 1	ncRNA	ZNF32-AS1	ZNF32 antisense RNA 1	O	ZNF32 antisense RNA 1 (non-protein coding)|zinc finger protein 32 opposite strand 1	20201124	-
9606	414200	NHP2P1	-	NOLA2P1|bA360G10.4	HGNC:HGNC:23582	10	10q23.32	NHP2 ribonucleoprotein pseudogene 1	pseudo	NHP2P1	NHP2 ribonucleoprotein pseudogene 1	O	NHP2 ribonucleoprotein homolog pseudogene 1|nucleolar protein family A, member 2 pseudogene 1	20201124	-
9606	414201	ZNF32-AS3	-	C10orf44|ZNF32-OT1|bA402L1.3	HGNC:HGNC:23583|Ensembl:ENSG00000223910	10	10q11.21	ZNF32 antisense RNA 3	ncRNA	ZNF32-AS3	ZNF32 antisense RNA 3	O	ZNF32 antisense RNA 3 (non-protein coding)|ZNF32 overlapping transcript 1 (non-protein coding)	20201124	-
9606	414208	ZNF32-AS2	-	ZNF32OS2|b402L1.7	HGNC:HGNC:23593|Ensembl:ENSG00000230565	10	10q11.21	ZNF32 antisense RNA 2	ncRNA	ZNF32-AS2	ZNF32 antisense RNA 2	O	ZNF32 antisense RNA 2 (non-protein coding)|zinc finger protein 32 opposite strand 2	20201124	-
9606	414212	GLUD1P2	-	GLUD1P7|GLUDP2|GLUDP7	HGNC:HGNC:4337|Ensembl:ENSG00000265366	10	10q11.22	glutamate dehydrogenase 1 pseudogene 2	pseudo	GLUD1P2	glutamate dehydrogenase 1 pseudogene 2	O	glutamate dehydrogenase 1 pseudogene 7	20201124	-
9606	414213	GLUD1P6	-	GLUD1P8|GLUDP6|GLUDP8|bA144G6.5|bK2173J9.1	HGNC:HGNC:23610	10	10q11.22	glutamate dehydrogenase 1 pseudogene 6	pseudo	GLUD1P6	glutamate dehydrogenase 1 pseudogene 6	O	glutamate dehydrogenase 1 pseudogene 8|glutamate dehydrogenase pseudogene 6	20201124	-
9606	414217	BMS1P3	-	BMS1LP3	HGNC:HGNC:23651|Ensembl:ENSG00000240089	10	10q23.2	BMS1 pseudogene 3	pseudo	BMS1P3	BMS1 pseudogene 3	O	BMS1, ribosome biogenesis factor pseudogene 3|BMS1L pseudogene 3	20201124	-
9606	414224	AGAP12P	-	CTGLF12P|PTPN20CP	HGNC:HGNC:23661|Ensembl:ENSG00000265018	10	10q11.22	ArfGAP with GTPase domain, ankyrin repeat and PH domain 12, pseudogene	pseudo	AGAP12P	ArfGAP with GTPase domain, ankyrin repeat and PH domain 12, pseudogene	O	centaurin, gamma-like family, member 12 pseudogene	20201124	-
9606	414228	RPS27P1	-	RPS27_10_1079|bA108M11.3	HGNC:HGNC:23740|Ensembl:ENSG00000223876	10	10q23.32	ribosomal protein S27 pseudogene 1	pseudo	RPS27P1	ribosomal protein S27 pseudogene 1	O	-	20201124	-
9606	414230	RPS15AP5	-	RPS15A_9_1106	HGNC:HGNC:23743|Ensembl:ENSG00000223540	10	10q26.13	ribosomal protein S15a pseudogene 5	pseudo	RPS15AP5	ribosomal protein S15a pseudogene 5	O	-	20201124	-
9606	414235	DIP2C-AS1	-	C10orf108|PRR26	HGNC:HGNC:30724	10	10p15.3	DIP2C antisense RNA 1	ncRNA	DIP2C-AS1	DIP2C antisense RNA 1	O	proline rich 26|proline-rich protein 26	20201124	-
9606	414236	C10orf55	-	-	HGNC:HGNC:31008|Ensembl:ENSG00000222047	10	10q22.2	chromosome 10 putative open reading frame 55	ncRNA	C10orf55	chromosome 10 putative open reading frame 55	O	uncharacterized protein C10orf55	20201124	-
9606	414241	SHLD2P1	-	FAM35B|FAM35BP|FAM35EP|bA38L15.1	HGNC:HGNC:31425|Ensembl:ENSG00000165874	10	10q11.22	shieldin complex subunit 2 pseudogene 1	pseudo	SHLD2P1	shieldin complex subunit 2 pseudogene 1	O	family with sequence similarity 35 member B, pseudogene|family with sequence similarity 35, member A pseudogene|family with sequence similarity 35, member E, pseudogene	20201124	-
9606	414243	LINC00595	-	C10orf101	HGNC:HGNC:31430|Ensembl:ENSG00000230417	10	10q22.3	long intergenic non-protein coding RNA 595	ncRNA	LINC00595	long intergenic non-protein coding RNA 595	O	-	20201124	-
9606	414245	DNAJC9-AS1	-	C10orf103|bA537A6.3	HGNC:HGNC:31432|Ensembl:ENSG00000227540|Ensembl:ENSG00000236756	10	10q22.2	DNAJC9 antisense RNA 1	ncRNA	DNAJC9-AS1	DNAJC9 antisense RNA 1	O	DNAJC9 antisense RNA 1 (non-protein coding)	20201124	-
9606	414254	RPSAP6	-	LAMR1P6|RPSA_23_1065	HGNC:HGNC:31458|Ensembl:ENSG00000214629	10	10q22.2	ribosomal protein SA pseudogene 6	pseudo	RPSAP6	ribosomal protein SA pseudogene 6	O	laminin receptor 1 pseudogene 6	20201124	-
9606	414260	LINC00619	-	C10orf136|bA168P8.1	HGNC:HGNC:31657|Ensembl:ENSG00000226808	10	10q11.21	long intergenic non-protein coding RNA 619	ncRNA	LINC00619	long intergenic non-protein coding RNA 619	O	-	20201124	-
9606	414300	LOC414300	-	-	-	12	12q23.3	uncharacterized LOC414300	ncRNA	-	-	-	-	20201124	-
9606	414301	DDI1	-	-	HGNC:HGNC:18961|Ensembl:ENSG00000170967	11	11q22.3	DNA damage inducible 1 homolog 1	protein-coding	DDI1	DNA damage inducible 1 homolog 1	O	protein DDI1 homolog 1|DDI1, DNA-damage inducible 1, homolog 1|DNA-damage inducible protein 1	20201124	-
9606	414316	COL5A1-AS1	-	C9orf104|bA54A22.4	HGNC:HGNC:31368	9	9q34.3	COL5A1 antisense RNA 1	ncRNA	COL5A1-AS1	COL5A1 antisense RNA 1	O	COL5A1 antisense RNA 1 (non-protein coding)	20210106	-
9606	414318	C9orf106	-	-	HGNC:HGNC:31370	9	9q34.11	chromosome 9 putative open reading frame 106	ncRNA	C9orf106	chromosome 9 putative open reading frame 106	O	-	20201124	-
9606	414319	LINC00587	-	C9orf107|bA785H23.1	HGNC:HGNC:31372|Ensembl:ENSG00000204250	9	9q31.1	long intergenic non-protein coding RNA 587	ncRNA	LINC00587	long intergenic non-protein coding RNA 587	O	-	20201124	-
9606	414325	DEFB103A	-	BD-3|DEFB-3|DEFB103|DEFB3|HBD3|HBP-3|HBP3	HGNC:HGNC:15967|Ensembl:ENSG00000176797	8	8p23.1	defensin beta 103A	protein-coding	DEFB103A	defensin beta 103A	O	beta-defensin 103|beta-defensin 3|defensin, beta 103|defensin-like protein	20201124	-
9606	414328	IDNK	-	C9orf103|bA522I20.2|hGntK	MIM:611343|HGNC:HGNC:31367|Ensembl:ENSG00000148057	9	9q21.32	IDNK gluconokinase	protein-coding	IDNK	IDNK gluconokinase	O	probable gluconokinase|glucokinase-like protein|gluconate kinase|gluconokinase-like protein|idnK, gluconokinase homolog	20201124	-
9606	414332	LCN10	-	-	MIM:612904|HGNC:HGNC:20892|Ensembl:ENSG00000187922	9	9q34.3	lipocalin 10	protein-coding	LCN10	lipocalin 10	O	epididymal-specific lipocalin-10	20201124	-
9606	414351	LINC00229	-	C22orf10|NCRNA00229|dJ474I12.C22.2	HGNC:HGNC:13240	22	22q13.31	long intergenic non-protein coding RNA 229	ncRNA	LINC00229	long intergenic non-protein coding RNA 229	O	-	20201124	-
9606	414355	VKORC1P1	-	-	HGNC:HGNC:33182	X	Xp21.3	VKORC1 pseudogene 1	pseudo	VKORC1P1	VKORC1 pseudogene 1	O	-	20201124	-
9606	414357	VKORC1P2	-	-	HGNC:HGNC:33183	1	1p32.2	VKORC1 pseudogene 2	pseudo	VKORC1P2	VKORC1 pseudogene 2	O	-	20201124	-
9606	414751	TRAPPC2P8	-	TRAPPC2P3B	HGNC:HGNC:37731	Y	Yq11.222	trafficking protein particle complex 2 pseudogene 8	pseudo	TRAPPC2P8	trafficking protein particle complex 2 pseudogene 8	O	spondyloepiphyseal dysplasia, late, pseudogene	20201124	-
9606	414752	TRAPPC2P10	-	TRAPPC2P5B	HGNC:HGNC:37732	Y	Yq11.23	trafficking protein particle complex 2 pseudogene 10	pseudo	TRAPPC2P10	trafficking protein particle complex 2 pseudogene 10	O	spondyloepiphyseal dysplasia, late, pseudogene, centromeric	20201124	-
9606	414753	TRAPPC2P9	-	TRAPPC2P4B	HGNC:HGNC:37733	Y	Yq11.223	trafficking protein particle complex 2 pseudogene 9	pseudo	TRAPPC2P9	trafficking protein particle complex 2 pseudogene 9	O	spondyloepiphyseal dysplasia, late, pseudogene	20201124	-
9606	414754	ACTG1P11	-	-	HGNC:HGNC:37651	Y	Yq11.222	actin gamma 1 pseudogene 11	pseudo	ACTG1P11	actin gamma 1 pseudogene 11	O	actin, gamma pseudogene	20201124	-
9606	414760	HCG14	-	dJ111M5.4	HGNC:HGNC:18323|Ensembl:ENSG00000224157	6	6p22.1	HLA complex group 14	ncRNA	HCG14	HLA complex group 14	O	HLA complex group 14 (non-protein coding)	20201124	-
9606	414761	HCG15	-	HCG16	HGNC:HGNC:18361	6	6p22.1	HLA complex group 15	ncRNA	HCG15	HLA complex group 15	O	HLA complex group 15 (non-protein coding)|HLA complex group 16 (non-protein coding)	20201124	-
9606	414763	BMS1P18	-	C14orf17|LINC00516	HGNC:HGNC:19436	14	14q11.2	BMS1 pseudogene 18	pseudo	BMS1P18	BMS1 pseudogene 18	O	BMS1, ribosome biogenesis factor pseudogene 18|long intergenic non-protein coding RNA 516|ribosome biogenesis protein BMS1 homolog pseudogene	20201124	-
9606	414764	HCG23	-	dJ1077I5.3	HGNC:HGNC:19713|Ensembl:ENSG00000225914	6	6p21.32	HLA complex group 23	ncRNA	HCG23	HLA complex group 23	O	HLA complex group 23 (non-protein coding)	20201124	-
9606	414765	HCG25	-	dJ1033B10.16	HGNC:HGNC:20196|Ensembl:ENSG00000232940	6	6p21.32	HLA complex group 25	ncRNA	HCG25	HLA complex group 25	O	HLA complex group 25 (non-protein coding)	20201124	-
9606	414768	HCG24	-	-	HGNC:HGNC:23500	6	6p21.32	HLA complex group 24	ncRNA	HCG24	HLA complex group 24	O	HLA complex group 24 (non-protein coding)	20201124	-
9606	414771	DDR1-DT	-	DDR1-AS1|TIGD1L|bCX111D4.7|bPG70P20.2|bQB10J12.1	HGNC:HGNC:28694	6	6p21.3	DDR1 divergent transcript	ncRNA	DDR1-DT	DDR1 divergent transcript	O	DDR1 antisense RNA 1 (head to head)|DDR1 antisense RNA 1 (non-protein coding)	20200209	-
9606	414776	HCG19P	-	-	HGNC:HGNC:31336	6	6p21.3	HLA complex group 19 pseudogene	pseudo	HCG19P	HLA complex group 19 pseudogene	O	-	20190324	-
9606	414777	HCG18	-	-	HGNC:HGNC:31337|Ensembl:ENSG00000231074	6	6p22.1	HLA complex group 18	ncRNA	HCG18	HLA complex group 18	O	HLA complex group 18 (non-protein coding)	20201124	-
9606	414778	HCG17	-	HCG18|LINC00046|NCRNA00046	HGNC:HGNC:31339|Ensembl:ENSG00000270604	6	6p22.1	HLA complex group 17	ncRNA	HCG17	HLA complex group 17	O	HLA complex group 17 (non-protein coding)|long intergenic non-protein coding RNA 46	20201124	-
9606	414886	SPG27	-	-	MIM:609041	10	10q22.1-q24.1	spastic paraplegia 27 (autosomal recessive)	unknown	-	-	-	-	20191002	-
9606	414899	BLID	-	BRCC2	MIM:608853|HGNC:HGNC:33495|Ensembl:ENSG00000259571	11	11q24.1	BH3-like motif containing, cell death inducer	protein-coding	BLID	BH3-like motif containing, cell death inducer	O	BH3-like motif-containing cell death inducer|breast cancer cell 2|breast cancer cell protein 2	20201124	-
9606	414918	DENND6B	-	AFI1B|FAM116B	HGNC:HGNC:32690|Ensembl:ENSG00000205593	22	22q13.33	DENN domain containing 6B	protein-coding	DENND6B	DENN domain containing 6B	O	protein DENND6B|DENN domain-containing protein 6B|DENN/MADD domain containing 6B|family with sequence similarity 116, member B|protein FAM116B	20201213	-
9606	414919	C8orf82	-	-	HGNC:HGNC:33826|Ensembl:ENSG00000213563	8	8q24.3	chromosome 8 open reading frame 82	protein-coding	C8orf82	chromosome 8 open reading frame 82	O	UPF0598 protein C8orf82	20201206	-
9606	414926	LINC00593	-	C15orf50	HGNC:HGNC:32382|Ensembl:ENSG00000245750	15	15q23	long intergenic non-protein coding RNA 593	ncRNA	LINC00593	long intergenic non-protein coding RNA 593	O	-	20201124	-
9606	414927	MGC34796	-	-	-	1	1p31.3	sepiapterin reductase (7,8-dihydrobiopterin:NADP+ oxidoreductase) pseudogene	pseudo	-	-	-	-	20201124	-
9606	415056	CNTFR-AS1	-	-	HGNC:HGNC:48712|Ensembl:ENSG00000237159	9	9p13.3	CNTFR antisense RNA 1	ncRNA	CNTFR-AS1	CNTFR antisense RNA 1	O	-	20201124	-
9606	415116	PIM3	-	pim-3	MIM:610580|HGNC:HGNC:19310|Ensembl:ENSG00000198355	22	22q13.33	Pim-3 proto-oncogene, serine/threonine kinase	protein-coding	PIM3	Pim-3 proto-oncogene, serine/threonine kinase	O	serine/threonine-protein kinase pim-3|pim-3 oncogene|serine/threonine kinase Pim-3	20201124	-
9606	415117	STX19	-	-	HGNC:HGNC:19300|Ensembl:ENSG00000178750	3	3q11.2	syntaxin 19	protein-coding	STX19	syntaxin 19	O	syntaxin-19	20201124	-
9606	425054	VCX3B	-	VCX-C|VCXC	MIM:300981|HGNC:HGNC:31838|Ensembl:ENSG00000205642	X	Xp22.31	variable charge X-linked 3B	protein-coding	VCX3B	variable charge X-linked 3B	O	variable charge X-linked protein 3B|variably charged protein X-C	20201124	-
9606	425057	TTTY9B	-	NCRNA00132|TTTY9|TTTY9A|TTY9	HGNC:HGNC:32425|Ensembl:ENSG00000131007	Y	Yq11.222	testis-specific transcript, Y-linked 9B	ncRNA	TTTY9B	testis-specific transcript, Y-linked 9B	O	testis transcript Y 9|testis-specific transcript, Y-linked 9, centromeric|testis-specific transcript, Y-linked 9B (non-protein coding)	20201124	-
9606	431704	RGS21	-	-	MIM:612407|HGNC:HGNC:26839|Ensembl:ENSG00000253148	1	1q31.2	regulator of G protein signaling 21	protein-coding	RGS21	regulator of G protein signaling 21	O	regulator of G-protein signaling 21|regulator of G-protein signalling 21	20201124	-
9606	431705	ASTL	-	SAS1B	MIM:608860|HGNC:HGNC:31704|Ensembl:ENSG00000188886	2	2q11.2	astacin like metalloendopeptidase	protein-coding	ASTL	astacin like metalloendopeptidase	O	astacin-like metalloendopeptidase|astacin-like metallo-endopeptidase (M12 family)|astacin-like metalloendopeptidase (M12 family)|oocyte astacin|ovastacin|sperm acrosomal SLLP1 binding	20201124	-
9606	431707	LHX8	-	LHX7	MIM:604425|HGNC:HGNC:28838|Ensembl:ENSG00000162624	1	1p31.1	LIM homeobox 8	protein-coding	LHX8	LIM homeobox 8	O	LIM/homeobox protein Lhx8|LIM-homeodomain protein Lhx8	20201124	-
9606	431708	MDD1	-	-	MIM:608520	12	12q22-q23.2	Major depressive disorder	unknown	-	-	-	-	20190816	-
9606	431709	MDD2	-	-	MIM:608691	15	15q25.3-q26.2	Major depressive disorder 2	unknown	-	-	-	-	20190816	-
9606	431710	ASPG1	-	-	MIM:608638	3	3q25-q27	Asperger syndrome, susceptibility to, 1	unknown	-	-	-	-	20190816	-
9606	431711	ASPG2	-	-	MIM:608631	17	17p13	Asperger syndrome, susceptibility to, 2	unknown	-	-	-	-	20170408	-
9606	431712	CMT2G	-	-	MIM:608591	-	-	Charcot-Marie-Tooth disease, axonal, type 2G	unknown	-	-	-	-	20170408	-
9606	432355	SLURP2	-	SLURP-2	HGNC:HGNC:25549|Ensembl:ENSG00000283992	8	8q24.3	secreted LY6/PLAUR domain containing 2	protein-coding	SLURP2	secreted LY6/PLAUR domain containing 2	O	secreted Ly-6/uPAR domain-containing protein 2|secreted LY6/PLAUR domain-containing protein 2|secreted Ly-6/uPAR-related protein 2|secreted Ly6/uPAR related protein 2	20201124	-
9606	432369	ATP5F1EP2	-	ATP5EP2	HGNC:HGNC:34026	13	13q12.2	ATP synthase F1 subunit epsilon pseudogene 2	pseudo	ATP5F1EP2	ATP synthase F1 subunit epsilon pseudogene 2	O	ATP synthase, H+ transporting, mitochondrial F1 complex, epsilon subunit pseudogene 2	20201124	-
9606	432400	EIG3	-	-	MIM:608762	9	9q32-q33	Epilepsy, idiopathic generalized, susceptibility to 3	unknown	-	-	-	-	20190816	-
9606	439915	KRTAP5-5	-	KRTAP5-11|KRTAP5.5	HGNC:HGNC:23601|Ensembl:ENSG00000185940	11	11p15.5	keratin associated protein 5-5	protein-coding	KRTAP5-5	keratin associated protein 5-5	O	keratin-associated protein 5-5|keratin associated protein 5-11|keratin-associated protein 5.11|keratin-associated protein 5.5|ultrahigh sulfur keratin-associated protein 5.5	20201124	-
9606	439916	LINC00615	-	C12orf37	HGNC:HGNC:26343|Ensembl:ENSG00000196243	12	12q21.33	long intergenic non-protein coding RNA 615	ncRNA	LINC00615	long intergenic non-protein coding RNA 615	O	-	20201124	-
9606	439921	MXRA7	-	-	HGNC:HGNC:7541|Ensembl:ENSG00000182534	17	17q25.1	matrix remodeling associated 7	protein-coding	MXRA7	matrix remodeling associated 7	O	matrix-remodeling-associated protein 7|matrix-remodelling associated 7	20201206	-
9606	439927	LINC01555	-	C1orf180	HGNC:HGNC:26647|Ensembl:ENSG00000180869	1	1p22.3	long intergenic non-protein coding RNA 1555	ncRNA	LINC01555	long intergenic non-protein coding RNA 1555	O	-	20201124	-
9606	439931	THAP7-AS1	-	-	HGNC:HGNC:41013|Ensembl:ENSG00000230513	22	22q11.21	THAP7 antisense RNA 1	ncRNA	THAP7-AS1	THAP7 antisense RNA 1	O	THAP7 antisense RNA 1 (non-protein coding)	20201124	-
9606	439933	LOC439933	-	-	Ensembl:ENSG00000247193	4	4p14	uncharacterized LOC439933	ncRNA	-	-	-	-	20201124	-
9606	439934	LINC00575	-	C4orf11	HGNC:HGNC:21342|Ensembl:ENSG00000231782	4	4q21.22	long intergenic non-protein coding RNA 575	ncRNA	LINC00575	long intergenic non-protein coding RNA 575	O	-	20201124	-
9606	439936	C5orf17	-	-	HGNC:HGNC:26630|Ensembl:ENSG00000248874	5	5p14.2	chromosome 5 putative open reading frame 17	ncRNA	C5orf17	chromosome 5 putative open reading frame 17	O	-	20201124	-
9606	439941	FER1L6-AS1	-	C8orf54	HGNC:HGNC:26652|Ensembl:ENSG00000181171	8	8q24.13	FER1L6 antisense RNA 1	ncRNA	FER1L6-AS1	FER1L6 antisense RNA 1	O	FER1L6 antisense RNA 1 (non-protein coding)	20201124	-
9606	439945	IL9RP2	-	-	HGNC:HGNC:6032	10	10p15.3	interleukin 9 receptor pseudogene 2	pseudo	IL9RP2	interleukin 9 receptor pseudogene 2	O	-	20201124	-
9606	439949	PRKCQ-AS1	-	-	HGNC:HGNC:44689|Ensembl:ENSG00000237943	10	10p15.1	PRKCQ antisense RNA 1	ncRNA	PRKCQ-AS1	PRKCQ antisense RNA 1	O	ENST00000414894.1	20201124	-
9606	439950	CELF2-AS2	-	-	HGNC:HGNC:44703|Ensembl:ENSG00000237986	10	10p14	CELF2 antisense RNA 2	ncRNA	CELF2-AS2	CELF2 antisense RNA 2	O	-	20201124	-
9606	439953	PPIAP31	-	-	HGNC:HGNC:44962	10	10p11.22	peptidylprolyl isomerase A pseudogene 31	pseudo	PPIAP31	peptidylprolyl isomerase A pseudogene 31	O	peptidylprolyl isomerase A (cyclophilin A) pseudogene 31	20201124	-
9606	439954	RPL7P37	-	RPL7_17_1035	HGNC:HGNC:36656|Ensembl:ENSG00000226646	10	10p11.21	ribosomal protein L7 pseudogene 37	pseudo	RPL7P37	ribosomal protein L7 pseudogene 37	O	-	20201124	-
9606	439957	IGKV1ORY-1	-	IGKV1/ORY-1	HGNC:HGNC:37729|Ensembl:ENSG00000271375|IMGT/GENE-DB:IGKV1/ORY-1	Y	Yq11.21	immunoglobulin kappa variable 1/ORY-1 (pseudogene)	pseudo	IGKV1ORY-1	immunoglobulin kappa variable 1/ORY-1 (pseudogene)	O	-	20201124	-
9606	439965	SHLD2P3	-	FAM35B2|FAM35DP	HGNC:HGNC:34038	10	10q11.22	shieldin complex subunit 2 pseudogene 3	pseudo	SHLD2P3	shieldin complex subunit 2 pseudogene 3	O	family with sequence similarity 35 member D, pseudogene|family with sequence similarity 35, member A pseudogene|family with sequence similarity 35, member B2 (pseudogene)	20201124	-
9606	439990	LINC00857	-	HUMT	HGNC:HGNC:45114|Ensembl:ENSG00000237523	10	10q22.3	long intergenic non-protein coding RNA 857	ncRNA	LINC00857	long intergenic non-protein coding RNA 857	O	lncRNA highly upregulated in metastatic TNBC-lymph node	20201124	-
9606	439992	RPS3AP5	-	RPS3A_15_1074|bA486O22.3	HGNC:HGNC:23744|Ensembl:ENSG00000178429	10	10q23.1	RPS3A pseudogene 5	pseudo	RPS3AP5	RPS3A pseudogene 5	O	ribosomal protein S3A pseudogene 5	20201124	-
9606	439994	LINC00863	-	-	HGNC:HGNC:45162|Ensembl:ENSG00000224914	10	10q23.2	long intergenic non-protein coding RNA 863	ncRNA	LINC00863	long intergenic non-protein coding RNA 863	O	-	20201124	-
9606	439996	IFIT1B	-	IFIT1L|bA149I23.6	HGNC:HGNC:23442|Ensembl:ENSG00000204010	10	10q23.31	interferon induced protein with tetratricopeptide repeats 1B	protein-coding	IFIT1B	interferon induced protein with tetratricopeptide repeats 1B	O	interferon-induced protein with tetratricopeptide repeats 1B|interferon-induced protein with tetratricopeptide repeats 1-like protein	20201213	-
9606	440013	DUX4L10	-	DUX10	HGNC:HGNC:31354|Ensembl:ENSG00000278664	10	10q26.3	double homeobox 4 like 10 (pseudogene)	pseudo	DUX4L10	double homeobox 4 like 10 (pseudogene)	O	double homeobox, 4 pseudogene	20201124	-
9606	440014	DUX4L12	-	-	HGNC:HGNC:38671|Ensembl:ENSG00000278790	10	10q26.3	double homeobox 4 like 12 (pseudogene)	pseudo	DUX4L12	double homeobox 4 like 12 (pseudogene)	O	double homeobox, 4 pseudogene	20201124	-
9606	440017	DUX4L15	-	-	HGNC:HGNC:38674|Ensembl:ENSG00000278641	10	10q26.3	double homeobox 4 like 15 (pseudogene)	pseudo	DUX4L15	double homeobox 4 like 15 (pseudogene)	O	double homeobox, 4 pseudogene	20201124	-
9606	440021	KRTAP5-2	-	KRTAP5-8|KRTAP5.2	HGNC:HGNC:23597|Ensembl:ENSG00000205867	11	11p15.5	keratin associated protein 5-2	protein-coding	KRTAP5-2	keratin associated protein 5-2	O	keratin-associated protein 5-2|keratin-associated protein 5-8|keratin-associated protein 5.2|keratin-associated protein 5.8|ultrahigh sulfur keratin-associated protein 5.2	20201124	-
9606	440023	KRTAP5-6	-	KRTAP5.6	HGNC:HGNC:23600|Ensembl:ENSG00000205864	11	11p15.5	keratin associated protein 5-6	protein-coding	KRTAP5-6	keratin associated protein 5-6	O	keratin-associated protein 5-6|keratin-associated protein 5.6|ultrahigh sulfur keratin-associated protein 5.6	20201124	-
9606	440026	TMEM41B	-	-	HGNC:HGNC:28948|Ensembl:ENSG00000166471	11	11p15.4	transmembrane protein 41B	protein-coding	TMEM41B	transmembrane protein 41B	O	transmembrane protein 41B|protein stasimon|stasimon	20210118	-
9606	440027	RPL23AP65	-	RPL23A_27_1119	HGNC:HGNC:36289|Ensembl:ENSG00000243964	11	11p15.4	ribosomal protein L23a pseudogene 65	pseudo	RPL23AP65	ribosomal protein L23a pseudogene 65	O	-	20201124	-
9606	440028	LINC02709	-	-	HGNC:HGNC:54226|Ensembl:ENSG00000245522	11	11p15.4	long intergenic non-protein coding RNA 2709	ncRNA	LINC02709	long intergenic non-protein coding RNA 2709	O	-	20201124	-
9606	440034	PAX6-AS1	-	DKFZp686K1684	HGNC:HGNC:53448|Ensembl:ENSG00000281880	11	11p13	PAX6 antisense RNA 1	ncRNA	PAX6-AS1	PAX6 antisense RNA 1	O	-	20201124	-
9606	440040	GRM5P1	-	-	HGNC:HGNC:55419|Ensembl:ENSG00000205035	11	11p11.12	GRM5 pseudogene 1	pseudo	GRM5P1	GRM5 pseudogene 1	O	glutamate metabotropic receptor 5 pseudogene	20210110	-
9606	440041	TRIM51HP	-	-	HGNC:HGNC:43977	11	11q11	tripartite motif-containing 51H, pseudogene	pseudo	TRIM51HP	tripartite motif-containing 51H, pseudogene	O	SPRY domain containing 5 pseudogene|Tripartite motif-containing protein ENSP00000311270	20201124	-
9606	440043	PGAM1P8	-	-	HGNC:HGNC:42455	11	11q13.1	phosphoglycerate mutase 1 pseudogene 8	pseudo	PGAM1P8	phosphoglycerate mutase 1 pseudogene 8	O	phosphoglycerate mutase 1 (brain) pseudogene	20201124	-
9606	440044	SLC22A20P	-	Oat6|SLC22A20	MIM:611696|HGNC:HGNC:29867|Ensembl:ENSG00000197847	11	11q13.1	solute carrier family 22 member 20, pseudogene	pseudo	SLC22A20P	solute carrier family 22 member 20, pseudogene	O	organic anion transporter 6|solute carrier family 22, member 20	20201124	-
9606	440050	KRTAP5-7	-	KRTAP5-3|KRTAP5.7	HGNC:HGNC:23602|Ensembl:ENSG00000244411	11	11q13.4	keratin associated protein 5-7	protein-coding	KRTAP5-7	keratin associated protein 5-7	O	keratin-associated protein 5-7|keratin-associated protein 5-3|keratin-associated protein 5.3|keratin-associated protein 5.7|ultrahigh sulfur keratin-associated protein 5.7	20201124	-
9606	440051	KRTAP5-11	-	KRTAP5-5|KRTAP5-6|KRTAP5.11	HGNC:HGNC:23606|Ensembl:ENSG00000204571	11	11q13.4	keratin associated protein 5-11	protein-coding	KRTAP5-11	keratin associated protein 5-11	O	keratin-associated protein 5-11|keratin associated protein 5-5|keratin-associated protein 5.11|ultrahigh sulfur keratin-associated protein 5.11	20201124	-
9606	440055	RPS12P22	-	RPS12_10_1156	HGNC:HGNC:35671	11	11q13.4	ribosomal protein S12 pseudogene 22	pseudo	RPS12P22	ribosomal protein S12 pseudogene 22	O	-	20201124	-
9606	440059	LOC440059	-	-	-	11	11q14.3	cell adhesion associated, oncogene regulated pseudogene	pseudo	-	-	-	Cdon homolog pseudogene	20201124	-
9606	440061	TRIM64EP	-	-	HGNC:HGNC:43975|Ensembl:ENSG00000223709	11	11q14.3	tripartite motif containing 64E, pseudogene	pseudo	TRIM64EP	tripartite motif containing 64E, pseudogene	O	tripartite motif containing 64B pseudogene	20201124	-
9606	440063	PPIAP43	-	-	HGNC:HGNC:53667	11	11q22.1	peptidylprolyl isomerase A pseudogene 43	pseudo	PPIAP43	peptidylprolyl isomerase A pseudogene 43	O	peptidylprolyl isomerase A (cyclophilin A) pseudogene	20201124	-
9606	440067	CASP1P2	-	-	HGNC:HGNC:43776	11	11q22.3	caspase 1 pseudogene 2	pseudo	CASP1P2	caspase 1 pseudogene 2	O	caspase 1, apoptosis-related cysteine peptidase pseudogene 2	20201124	-
9606	440068	CARD17	-	INCA	MIM:609490|HGNC:HGNC:33827|Ensembl:ENSG00000255221	11	11q22.3	caspase recruitment domain family member 17	protein-coding	CARD17	caspase recruitment domain family member 17	O	caspase recruitment domain-containing protein 17|Inhibitory CARD|caspase-1 inhibitor INCA|inhibitory caspase recruitment domain (CARD) protein|inhibitory caspase recruitment domain protein	20201124	-
9606	440072	LINC00167	-	C11orf37|NCRNA00167	HGNC:HGNC:30468	11	11q24.3	long intergenic non-protein coding RNA 167	ncRNA	LINC00167	long intergenic non-protein coding RNA 167	O	-	20201124	-
9606	440073	IQSEC3	-	-	MIM:612118|HGNC:HGNC:29193|Ensembl:ENSG00000120645	12	12p13.33	IQ motif and Sec7 domain ArfGEF 3	protein-coding	IQSEC3	IQ motif and Sec7 domain ArfGEF 3	O	IQ motif and SEC7 domain-containing protein 3|IQ motif and Sec7 domain 3	20201213	-
9606	440077	ZNF705A	-	-	HGNC:HGNC:32281|Ensembl:ENSG00000196946	12	12p13.31	zinc finger protein 705A	protein-coding	ZNF705A	zinc finger protein 705A	O	zinc finger protein 705A	20201213	-
9606	440078	FAM66C	-	-	HGNC:HGNC:21644|Ensembl:ENSG00000226711	12	12p13.31	family with sequence similarity 66 member C	ncRNA	FAM66C	family with sequence similarity 66 member C	O	-	20201124	-
9606	440081	DDX12P	-	CHLR2|DDX12	MIM:601151|HGNC:HGNC:2737	12	12p13.31	DEAD/H-box helicase 12, pseudogene	pseudo	DDX12P	DEAD/H-box helicase 12, pseudogene	O	CHL1-like helicase homolog 2|CHL1-related protein 2|DEAD/H (Asp-Glu-Ala-Asp/His) box polypeptide 12 (CHL1-like helicase homolog, S. cerevisiae)|DEAD/H (Asp-Glu-Ala-Asp/His) box polypeptide 12, pseudogene|DEAD/H box protein 12|DEAD/H box-12|hCHLR2|probable ATP-dependent RNA helicase DDX12	20201124	-
9606	440084	LOC440084	-	-	-	12	12p13.2	uncharacterized LOC440084	ncRNA	-	-	-	-	20201124	-
9606	440086	RPS6P1	-	RPS6_9_1210	HGNC:HGNC:32478|Ensembl:ENSG00000241352	12	12p13.1	ribosomal protein S6 pseudogene 1	pseudo	RPS6P1	ribosomal protein S6 pseudogene 1	O	-	20201124	-
9606	440087	SMCO3	-	C12orf69	HGNC:HGNC:34401|Ensembl:ENSG00000179256	12	12p12.3	single-pass membrane protein with coiled-coil domains 3	protein-coding	SMCO3	single-pass membrane protein with coiled-coil domains 3	O	single-pass membrane and coiled-coil domain-containing protein 3	20201124	-
9606	440093	H3-5	-	H3.5|H3F3C	MIM:616134|HGNC:HGNC:33164|Ensembl:ENSG00000188375	12	12p11.21	H3.5 histone	protein-coding	H3-5	H3.5 histone	O	histone H3.3C|H3 histone family member 3C|H3 histone, family 3C|histone H3.5|histone variant H3.5	20201124	-
9606	440097	DBX2	-	-	HGNC:HGNC:33186|Ensembl:ENSG00000185610	12	12q12	developing brain homeobox 2	protein-coding	DBX2	developing brain homeobox 2	O	homeobox protein DBX2|developing brain homeobox protein 2	20201213	-
9606	440101	FLJ12825	-	-	Ensembl:ENSG00000248265	12	12q13.13	uncharacterized LOC440101	ncRNA	-	-	-	-	20201124	-
9606	440104	TMEM198B	-	-	HGNC:HGNC:43629|Ensembl:ENSG00000182796	12	12q13.2	transmembrane protein 198B (pseudogene)	pseudo	TMEM198B	transmembrane protein 198B (pseudogene)	O	1110012D08Rik pseudogene|transmembrane protein 198, pseudogene	20201124	-
9606	440107	PLEKHG7	-	C12orf74	HGNC:HGNC:33829|Ensembl:ENSG00000187510	12	12q22	pleckstrin homology and RhoGEF domain containing G7	protein-coding	PLEKHG7	pleckstrin homology and RhoGEF domain containing G7	O	pleckstrin homology domain-containing family G member 7|PH domain-containing family G member 7|pleckstrin homology domain containing, family G (with RhoGef domain) member 7|uncharacterized protein C12orf74	20210123	-
9606	440117	LINC02372	-	-	HGNC:HGNC:53294|Ensembl:ENSG00000249873	12	12q24.32	long intergenic non-protein coding RNA 2372	ncRNA	LINC02372	long intergenic non-protein coding RNA 2372	O	-	20201124	-
9606	440119	FZD10-AS1	-	FZD10-DT	HGNC:HGNC:48632|Ensembl:ENSG00000250208	12	12q24.33	FZD10 antisense divergent transcript	ncRNA	FZD10-AS1	FZD10 antisense divergent transcript	O	FZD10 antisense RNA 1 (head to head)|FZD10 divergent transcript	20201124	-
9606	440125	HNRNPA1P30	-	-	HGNC:HGNC:39548	13	13q12.11	heterogeneous nuclear ribonucleoprotein A1 pseudogene 30	pseudo	HNRNPA1P30	heterogeneous nuclear ribonucleoprotein A1 pseudogene 30	O	-	20201124	-
9606	440131	LINC00544	-	-	HGNC:HGNC:43679	13	13q12.3	long intergenic non-protein coding RNA 544	ncRNA	LINC00544	long intergenic non-protein coding RNA 544	O	-	20201124	-
9606	440132	LINC00545	-	-	HGNC:HGNC:43680|Ensembl:ENSG00000236094	13	13q12.3	long intergenic non-protein coding RNA 545	ncRNA	LINC00545	long intergenic non-protein coding RNA 545	O	hCG1815504	20201124	-
9606	440138	ALG11	-	CDG1P|GT8	MIM:613666|HGNC:HGNC:32456|Ensembl:ENSG00000253710	13	13q14.3	ALG11 alpha-1,2-mannosyltransferase	protein-coding	ALG11	ALG11 alpha-1,2-mannosyltransferase	O	GDP-Man:Man(3)GlcNAc(2)-PP-Dol alpha-1,2-mannosyltransferase|GDP-Man:Man(3)GlcNAc(2)-PP-dolichol alpha-1,2-mannosyltransferase|asparagine-linked glycosylation 11, alpha-1,2-mannosyltransferase homolog|asparagine-linked glycosylation protein 11 homolog|glycolipid 2-alpha-mannosyltransferase	20201124	-
9606	440142	TARDBPP2	-	-	HGNC:HGNC:39848|Ensembl:ENSG00000238213	13	13q21.2	TARDBP pseudogene 2	pseudo	TARDBPP2	TARDBP pseudogene 2	O	TAR DNA binding protein pseudogene 2	20201124	-
9606	440145	MZT1	-	C13orf37|MOZART1	MIM:613448|HGNC:HGNC:33830|Ensembl:ENSG00000204899	13	13q21.33	mitotic spindle organizing protein 1	protein-coding	MZT1	mitotic spindle organizing protein 1	O	mitotic-spindle organizing protein 1|mitotic-spindle organizing protein associated with a ring of gamma-tubulin 1	20201124	-
9606	440153	OR11H12	-	-	HGNC:HGNC:30738|Ensembl:ENSG00000257115	14	14q11.2	olfactory receptor family 11 subfamily H member 12	protein-coding	OR11H12	olfactory receptor family 11 subfamily H member 12	O	olfactory receptor 11H12	20201124	-
9606	440159	OR11H13P	-	ORNP-NP1	HGNC:HGNC:29997|Ensembl:ENSG00000196143	14	14q11.2	olfactory receptor family 11 subfamily H member 13 pseudogene	pseudo	OR11H13P	olfactory receptor family 11 subfamily H member 13 pseudogene	O	olfactory receptor ORNP-NP1 pseudogene	20201124	-
9606	440163	RNASE13	-	HEL-S-86p|RAL1	HGNC:HGNC:25285|Ensembl:ENSG00000206150	14	14q11.2	ribonuclease A family member 13 (inactive)	protein-coding	RNASE13	ribonuclease A family member 13 (inactive)	O	probable inactive ribonuclease-like protein 13|epididymis secretory sperm binding protein Li 86p|ribonuclease 13|ribonuclease A L1|ribonuclease, RNase A family, 13 (non-active)|ribonuclease-like protein 13	20201124	-
9606	440173	LINC02893	-	-	HGNC:HGNC:55359|Ensembl:ENSG00000269994	9	9q21.33	long intergenic non-protein coding RNA 2893	ncRNA	LINC02893	long intergenic non-protein coding RNA 2893	O	-	20201124	-
9606	440176	RPL12P6	-	RPL12_12_1352	HGNC:HGNC:23538|Ensembl:ENSG00000243824	14	14q13.1	ribosomal protein L12 pseudogene 6	pseudo	RPL12P6	ribosomal protein L12 pseudogene 6	O	-	20201124	-
9606	440180	LOC440180	-	-	Ensembl:ENSG00000258758	14	14q22.3	zinc finger CCHC-type containing 7 pseudogene	pseudo	-	-	-	-	20201124	-
9606	440181	LOC440181	-	-	-	14	14q23.1	transmembrane protein 98 pseudogene	pseudo	-	-	-	-	20201124	-
9606	440184	CCDC196	-	C14orf53|LINC00238|NCRNA00238	HGNC:HGNC:20100|Ensembl:ENSG00000196553	14	14q23.3	coiled-coil domain containing 196	protein-coding	CCDC196	coiled-coil domain containing 196	O	putative coiled-coil domain-containing protein 196|long intergenic non-protein coding RNA 238	20201124	-
9606	440193	CCDC88C	-	DAPLE|HKRP2|HYC1|KIAA1509|SCA40	MIM:611204|HGNC:HGNC:19967|Ensembl:ENSG00000015133	14	14q32.11-q32.12	coiled-coil domain containing 88C	protein-coding	CCDC88C	coiled-coil domain containing 88C	O	protein Daple|Dvl-associating protein with a high frequency of leucine residues|hook-related protein 2|spinocerebellar ataxia 40	20201213	-
9606	440224	CXADRP3	-	-	HGNC:HGNC:33974|Ensembl:ENSG00000265766	18	18p11.21	CXADR pseudogene 3	pseudo	CXADRP3	CXADR pseudogene 3	O	CTD-2594A10.3|coxsackie virus and adenovirus receptor pseudogene 3	20201124	-
9606	440225	NF1P2	-	NF1HHS	HGNC:HGNC:38664	15	15q11.2	neurofibromin 1 pseudogene 2	pseudo	NF1P2	neurofibromin 1 pseudogene 2	O	-	20201124	-
9606	440243	GOLGA6L22	-	-	HGNC:HGNC:50289	15	15q11.2	golgin A6 family like 22	protein-coding	GOLGA6L22	golgin A6 family like 22	O	golgin subfamily A member 6-like protein 22	20201124	-
9606	440248	HERC2P9	-	-	HGNC:HGNC:30495|Ensembl:ENSG00000206149	15	15q13.1	hect domain and RLD 2 pseudogene 9	pseudo	HERC2P9	hect domain and RLD 2 pseudogene 9	O	-	20201124	-
9606	440253	WHAMMP2	-	WHAMML2|WHDC1L2	HGNC:HGNC:32360	15	15q13.1	WAS protein homolog associated with actin, golgi membranes and microtubules pseudogene 2	pseudo	WHAMMP2	WAS protein homolog associated with actin, golgi membranes and microtubules pseudogene 2	O	WAS protein homolog associated with actin, golgi membranes and microtubules-like 2 (pseudogene)|WAS protein homology region 2 domain containing 1-like 2 (pseudogene)	20201124	-
9606	440270	GOLGA8B	-	GOLGA5	MIM:609619|HGNC:HGNC:31973|Ensembl:ENSG00000215252	15	15q14	golgin A8 family member B	protein-coding	GOLGA8B	golgin A8 family member B	O	golgin subfamily A member 8B|golgi autoantigen, golgin subfamily a, 8B|golgin-67	20201124	-
9606	440275	EIF2AK4	-	GCN2|PVOD2	MIM:609280|HGNC:HGNC:19687|Ensembl:ENSG00000128829	15	15q15.1	eukaryotic translation initiation factor 2 alpha kinase 4	protein-coding	EIF2AK4	eukaryotic translation initiation factor 2 alpha kinase 4	O	eIF-2-alpha kinase GCN2|GCN2 eIF2alpha kinase|GCN2-like protein|general control nonderepressible 2	20201220	-
9606	440278	CATSPER2P1	-	-	HGNC:HGNC:31054|Ensembl:ENSG00000205771	15	15q15.3	cation channel sperm associated 2 pseudogene 1	pseudo	CATSPER2P1	cation channel sperm associated 2 pseudogene 1	O	-	20201124	-
9606	440279	UNC13C	-	-	MIM:614568|HGNC:HGNC:23149|Ensembl:ENSG00000137766	15	15q21.3	unc-13 homolog C	protein-coding	UNC13C	unc-13 homolog C	O	protein unc-13 homolog C|Munc13-3|unc-13-like 3	20201124	-
9606	440288	UBL7-AS1	-	-	HGNC:HGNC:48614|Ensembl:ENSG00000247240	15	15q24.1	UBL7 antisense RNA 1 (head to head)	ncRNA	UBL7-AS1	UBL7 antisense RNA 1 (head to head)	O	-	20201124	-
9606	440292	COMMD4P1	-	-	HGNC:HGNC:51909	15	15q24.3	COMM domain containing 4 pseudogene 1	pseudo	COMMD4P1	COMM domain containing 4 pseudogene 1	O	COMM domain-containing protein 4-like	20201124	-
9606	440293	DNM1DN11-7	-	DNM1DN11.7	-	15	15q25.2	DNM1DN11.7 duplicon	other	-	-	-	-	20170408	-
9606	440295	GOLGA6L9	-	GOLGA6L20	HGNC:HGNC:37229|Ensembl:ENSG00000197978	15	15q25.2	golgin A6 family like 9	protein-coding	GOLGA6L9	golgin A6 family like 9	O	golgin subfamily A member 6-like protein 9|golgi autoantigen, golgin subfamily a, 6-like 9|golgin A6 family-like 20|putative golgin subfamily A member 6-like protein 20	20201229	-
9606	440299	DNM1P41	-	DNM1DN11-6|DNM1DN11.6|DNM1DN11@	HGNC:HGNC:35191	15	15q25.2	dynamin 1 pseudogene 41	pseudo	DNM1P41	dynamin 1 pseudogene 41	O	DNM1 pseudogene 41|DNM1DN11.6 duplicon	20201124	-
9606	440300	LOC440300	-	-	-	15	15q25.2	chondroitin sulfate proteoglycan 4 pseudogene	pseudo	-	-	-	-	20201124	-
9606	440303	DNM1P44	-	DNM1DN11-13|DNM1DN11.13|DNM1DN11@	HGNC:HGNC:35194	15	15q25.2	dynamin 1 pseudogene 44	pseudo	DNM1P44	dynamin 1 pseudogene 44	O	DNM1 pseudogene 44|DNM1DN11.13 duplicon	20201124	-
9606	440307	TTLL13P	-	TTLL13	HGNC:HGNC:32484|Ensembl:ENSG00000213471	15	15q26.1	tubulin tyrosine ligase like 13, pseudogene	pseudo	TTLL13P	tubulin tyrosine ligase like 13, pseudogene	O	tubulin polyglutamylase TTLL13|tubulin tyrosine ligase-like family member 13, pseudogene|tubulin tyrosine ligase-like family, member 13|tubulin--tyrosine ligase-like protein 13	20201213	-
9606	440311	LOC440311	-	-	Ensembl:ENSG00000277654	15	15q26.2	NOP53 ribosome biogenesis factor pseudogene	pseudo	-	-	-	glioma tumor suppressor candidate region gene 2 pseudogene	20201124	-
9606	440313	LOC440313	-	-	-	15	15q26.3	protein enabled homolog	ncRNA	-	-	-	-	20201124	-
9606	440335	SMIM22	-	CASIMO1	HGNC:HGNC:48329|Ensembl:ENSG00000267795	16	16p13.3	small integral membrane protein 22	protein-coding	SMIM22	small integral membrane protein 22	O	small integral membrane protein 22	20201124	-
9606	440345	NPIPB4	-	61E3.4	HGNC:HGNC:41985|Ensembl:ENSG00000185864	16	16p12.2	nuclear pore complex interacting protein family member B4	protein-coding	NPIPB4	nuclear pore complex interacting protein family member B4	O	nuclear pore complex-interacting protein family member B4|nuclear pore complex interacting protein-like	20201202	-
9606	440346	CDR2-DT	-	-	HGNC:HGNC:55381|Ensembl:ENSG00000260790	16	16p12.2	CDR2 divergent transcript	ncRNA	CDR2-DT	CDR2 divergent transcript	O	-	20201124	-
9606	440348	NPIPB15	-	A-761H5.4|NPIPL2	HGNC:HGNC:34409|Ensembl:ENSG00000196436	16	16q23.1	nuclear pore complex interacting protein family member B15	protein-coding	NPIPB15	nuclear pore complex interacting protein family member B15	O	nuclear pore complex-interacting protein family member B15|nuclear pore complex interacting protein-like 2	20201124	-
9606	440350	NPIPB7	-	A-575C2.4|A-761H5.5|NPIPL1	HGNC:HGNC:33832	16	16p12.1	nuclear pore complex interacting protein family member B7	pseudo	NPIPB7	nuclear pore complex interacting protein family member B7	O	nuclear pore complex-interacting protein-like 1	20201124	-
9606	440352	SNX29P2	-	RUNDC2C	HGNC:HGNC:31914	16	16p11.2	sorting nexin 29 pseudogene 2	pseudo	SNX29P2	sorting nexin 29 pseudogene 2	O	RUN domain containing 2C	20201124	-
9606	440353	NPIPB12	-	-	HGNC:HGNC:37491	16	16p11.2	nuclear pore complex interacting protein family member B12	protein-coding	NPIPB12	nuclear pore complex interacting protein family member B12	O	nuclear pore complex-interacting protein family member B12	20201124	-
9606	440354	SMG1P2	-	-	HGNC:HGNC:49859	16	16p11.2	SMG1 pseudogene 2	pseudo	SMG1P2	SMG1 pseudogene 2	O	SMG1P2, nonsense mediated mRNA decay associated PI3K related kinase pseudogene 2|smg-1 homolog, phosphatidylinositol 3-kinase-related kinase pseudogene	20201124	-
9606	440356	CDIPTOSP	-	CDIPT-AS1	HGNC:HGNC:48609|Ensembl:ENSG00000214725	16	16p11.2	CDIP transferase opposite strand, pseudogene	ncRNA	CDIPTOSP	CDIP transferase opposite strand, pseudogene	O	CDIPT antisense RNA 1 (head to head)|CTD-2574D22.5	20201124	-
9606	440359	YBX3P1	-	CSDAP1	HGNC:HGNC:2429	16	16p11.2	Y-box binding protein 3 pseudogene 1	pseudo	YBX3P1	Y-box binding protein 3 pseudogene 1	O	cold shock domain protein A pseudogene 1	20201124	-
9606	440366	HERC2P8	-	-	HGNC:HGNC:38747	16	16p11.2	hect domain and RLD 2 pseudogene 8	pseudo	HERC2P8	hect domain and RLD 2 pseudogene 8	O	-	20201124	-
9606	440375	RAB43P1	-	RAB41P|RAB43P	HGNC:HGNC:33153	16	16q11.2	RAB43 pseudogene 1	pseudo	RAB43P1	RAB43 pseudogene 1	O	RAB41, member RAS homolog family, pseudogene	20201124	-
9606	440387	CTRB2	-	-	HGNC:HGNC:2522|Ensembl:ENSG00000168928	16	16q23.1	chymotrypsinogen B2	protein-coding	CTRB2	chymotrypsinogen B2	O	chymotrypsinogen B2|chymotrypsin B2	20201124	-
9606	440390	LINC02181	-	-	HGNC:HGNC:53043|Ensembl:ENSG00000232190	16	16q24.2	long intergenic non-protein coding RNA 2181	ncRNA	LINC02181	long intergenic non-protein coding RNA 2181	O	-	20201124	-
9606	440396	HNRNPA1P16	-	-	HGNC:HGNC:39134	17	17p13.3	heterogeneous nuclear ribonucleoprotein A1 pseudogene 16	pseudo	HNRNPA1P16	heterogeneous nuclear ribonucleoprotein A1 pseudogene 16	O	heterogeneous nuclear ribonucleoprotein A1pseudogene	20201124	-
9606	440400	RNASEK	-	-	MIM:617098|HGNC:HGNC:33911|Ensembl:ENSG00000219200	17	17p13.1	ribonuclease K	protein-coding	RNASEK	ribonuclease K	O	ribonuclease kappa|RNase kappa|ribonuclease, RNase K	20201124	-
9606	440406	UBE2SP2	-	-	HGNC:HGNC:32196	17	17p11.2	ubiquitin conjugating enzyme E2 S pseudogene 2	pseudo	UBE2SP2	ubiquitin conjugating enzyme E2 S pseudogene 2	O	ubiquitin conjugating enzyme E2S pseudogene 2	20201124	-
9606	440416	CCDC144NL-AS1	-	-	HGNC:HGNC:51340|Ensembl:ENSG00000233098	17	17p11.2	CCDC144NL antisense RNA 1	ncRNA	CCDC144NL-AS1	CCDC144NL antisense RNA 1	O	-	20201124	-
9606	440419	TBC1D3P5	-	-	HGNC:HGNC:43567|Ensembl:ENSG00000266433	17	17q11.2	TBC1 domain family member 3 pseudogene 5	pseudo	TBC1D3P5	TBC1 domain family member 3 pseudogene 5	O	TBC1 domain family, member 3H pseudogene	20201124	-
9606	440423	SUZ12P1	-	SUZ12P	HGNC:HGNC:32421	17	17q11.2	SUZ12 pseudogene 1	pseudo	SUZ12P1	SUZ12 pseudogene 1	O	SUZ12 polycomb repressive complex 2 subunit pseudogene 1|suppressor of zeste 12 homolog pseudogene 1	20201124	-
9606	440434	NPEPPSP1	-	-	HGNC:HGNC:44259|Ensembl:ENSG00000274487	17	17q12	NPEPPS pseudogene 1	pseudo	NPEPPSP1	NPEPPS pseudogene 1	O	aminopeptidase puromycin sensitive pseudogene	20201124	-
9606	440435	GPR179	-	CSNB1E|GPR158L|GPR158L1	MIM:614515|HGNC:HGNC:31371|Ensembl:ENSG00000277399	17	17q12	G protein-coupled receptor 179	protein-coding	GPR179	G protein-coupled receptor 179	O	probable G-protein coupled receptor 179|GPR158-like 1|probable G-protein coupled receptor 158-like 1	20201124	-
9606	440446	LINC02072	-	-	HGNC:HGNC:52918|Ensembl:ENSG00000267452	17	17q21.33	long intergenic non-protein coding RNA 2072	ncRNA	LINC02072	long intergenic non-protein coding RNA 2072	O	-	20201124	-
9606	440447	RPS2P27	-	RPS2_6_520	HGNC:HGNC:36876	4	4q28.3	ribosomal protein S2 pseudogene 27	pseudo	RPS2P27	ribosomal protein S2 pseudogene 27	O	-	20201124	-
9606	440452	TBC1D3P2	-	-	HGNC:HGNC:27783|Ensembl:ENSG00000188755	17	17q23.2	TBC1 domain family member 3 pseudogene 2	pseudo	TBC1D3P2	TBC1 domain family member 3 pseudogene 2	O	-	20201124	-
9606	440456	PLEKHM1P1	-	PLEKHM1P	HGNC:HGNC:35411	17	17q24.1	pleckstrin homology and RUN domain containing M1 pseudogene 1	pseudo	PLEKHM1P1	pleckstrin homology and RUN domain containing M1 pseudogene 1	O	pleckstrin homology domain containing, family M (with RUN domain) member 1 pseudogene	20201124	-
9606	440459	SLC16A6P1	-	-	HGNC:HGNC:48932	17	17q24.1	SLC16A6 pseudogene 1	pseudo	SLC16A6P1	SLC16A6 pseudogene 1	O	solute carrier family 16, member 6 (monocarboxylic acid transporter 7) pseudogene|solute carrier family 16, member 6 pseudogene	20201124	-
9606	440461	ARHGAP27P2	-	-	HGNC:HGNC:53771	17	17q24.2	Rho GTPase activating protein 27 pseudogene 2	pseudo	ARHGAP27P2	Rho GTPase activating protein 27 pseudogene 2	O	-	20201124	-
9606	440465	BAIAP2-DT	-	BAIAP2-AS1|lnc-BAIAP2	HGNC:HGNC:44342|Ensembl:ENSG00000226137	17	17q25.3	BAIAP2 divergent transcript	ncRNA	BAIAP2-DT	BAIAP2 divergent transcript	O	BAIAP2 antisense RNA 1 (head to head)|BAIAP2 antisense RNA 1 (non-protein coding)	20201124	-
9606	440482	ANKRD20A5P	-	ANKRD20A5	HGNC:HGNC:33833	18	18p11.21	ankyrin repeat domain 20 family member A5, pseudogene	pseudo	ANKRD20A5P	ankyrin repeat domain 20 family member A5, pseudogene	O	Putative ankyrin repeat domain-containing protein 20A-like protein MGC26718|ankyrin repeat domain-containing protein 20A-like protein MGC26718|putative ankyrin repeat domain-containing protein 20A5	20201124	-
9606	440487	RPL21P128	-	RPL21_62_1585	HGNC:HGNC:36311|Ensembl:ENSG00000244527	18	18q11.1	ribosomal protein L21 pseudogene 128	pseudo	RPL21P128	ribosomal protein L21 pseudogene 128	O	-	20201124	-
9606	440489	LOC440489	-	-	-	18	18q11.2	ubiquitin recognition factor in ER associated degradation 1 pseudogene	pseudo	-	-	-	ubiquitin fusion degradation 1 like (yeast) pseudogene	20201124	-
9606	440498	HSBP1L1	-	-	HGNC:HGNC:37243|Ensembl:ENSG00000226742	18	18q23	heat shock factor binding protein 1 like 1	protein-coding	HSBP1L1	heat shock factor binding protein 1 like 1	O	heat shock factor-binding protein 1-like protein 1	20201213	-
9606	440503	PLIN5	-	LSDA5|LSDP5|MLDP|OXPAT	MIM:613248|HGNC:HGNC:33196|Ensembl:ENSG00000214456	19	19p13.3	perilipin 5	protein-coding	PLIN5	perilipin 5	O	perilipin-5|lipid storage droplet protein 5	20201124	-
9606	440508	CLEC4GP1	-	-	HGNC:HGNC:33502	19	19p13.2	C-type lectin domain family 4 member G pseudogene 1	pseudo	CLEC4GP1	C-type lectin domain family 4 member G pseudogene 1	O	C-type lectin superfamily 4, member G pseudogene	20201124	-
9606	440514	CSP3	-	-	HGNC:HGNC:54780	19	19p13.11	CS pseudogene 3	pseudo	CSP3	CS pseudogene 3	O	citrate synthase, mitochondrial-like	20201124	-
9606	440515	ZNF506	-	-	HGNC:HGNC:23780|Ensembl:ENSG00000081665	19	19p13.11	zinc finger protein 506	protein-coding	ZNF506	zinc finger protein 506	O	zinc finger protein 506	20201213	-
9606	440518	GOLGA2P9	-	-	HGNC:HGNC:49921|Ensembl:ENSG00000269332	19	19p12	GOLGA2 pseudogene 9	pseudo	GOLGA2P9	GOLGA2 pseudogene 9	O	golgin A2 pseudogene 9	20201124	-
9606	440519	ZNF724	-	ZNF724P	HGNC:HGNC:32460|Ensembl:ENSG00000196081	19	19p12	zinc finger protein 724	protein-coding	ZNF724	zinc finger protein 724	O	zinc finger protein 724	20201213	-
9606	440525	PRR13P5	-	-	HGNC:HGNC:50618	19	19q13.2	proline rich 13 pseudogene 5	pseudo	PRR13P5	proline rich 13 pseudogene 5	O	-	20201124	-
9606	440533	PSG8	-	PSG1	MIM:176397|HGNC:HGNC:9525|Ensembl:ENSG00000124467	19	19q13.2	pregnancy specific beta-1-glycoprotein 8	protein-coding	PSG8	pregnancy specific beta-1-glycoprotein 8	O	pregnancy-specific beta-1-glycoprotein 8|C1 alternate|C2 alternate|C3 alternate|PS-beta-G-8|PSBG-8|pregnancy-specific beta-1 glycoprotein|pregnancy-specific glycoprotein 8	20201124	-
9606	440556	PRDM16-DT	-	LINC00982|lnc-dPrdm16	HGNC:HGNC:48664|Ensembl:ENSG00000177133	1	1p36.32	PRDM16 divergent transcript	ncRNA	PRDM16-DT	PRDM16 divergent transcript	O	long intergenic non-protein coding RNA 982	20201124	-
9606	440560	PRAMEF11	-	-	HGNC:HGNC:14086|Ensembl:ENSG00000239810	1	1p36.21	PRAME family member 11	protein-coding	PRAMEF11	PRAME family member 11	O	PRAME family member 11	20201124	-
9606	440561	PRAMEF6	-	-	HGNC:HGNC:30583|Ensembl:ENSG00000232423	1	1p36.21	PRAME family member 6	protein-coding	PRAMEF6	PRAME family member 6	O	PRAME family member 6	20201124	-
9606	440563	HNRNPCL2	-	HNRNPCP5	HGNC:HGNC:48813|Ensembl:ENSG00000275774	1	1p36.21	heterogeneous nuclear ribonucleoprotein C like 2	protein-coding	HNRNPCL2	heterogeneous nuclear ribonucleoprotein C like 2	O	heterogeneous nuclear ribonucleoprotein C-like 2|heterogeneous nuclear ribonucleoprotein C pseudogene 5|hnRNP C-like-2	20201124	-
9606	440567	UQCRHL	-	hCG25371	HGNC:HGNC:51714|Ensembl:ENSG00000233954	1	1p36.21	ubiquinol-cytochrome c reductase hinge protein like	protein-coding	UQCRHL	ubiquinol-cytochrome c reductase hinge protein like	O	cytochrome b-c1 complex subunit 6-like, mitochondrial	20210106	-
9606	440568	LOC440568	-	-	-	1	1p36.13	family with sequence similarity 131 member C pseudogene	pseudo	-	-	-	-	20201124	-
9606	440570	LOC440570	-	-	-	1	1p36.13	uncharacterized LOC440570	ncRNA	-	-	-	-	20201124	-
9606	440574	MICOS10	-	C1orf151|MINOS1|MIO10|Mic10	MIM:616574|HGNC:HGNC:32068|Ensembl:ENSG00000173436	1	1p36.13	mitochondrial contact site and cristae organizing system subunit 10	protein-coding	MICOS10	mitochondrial contact site and cristae organizing system subunit 10	O	MICOS complex subunit MIC10|RP5-1056L3.2|UPF0327 protein C1orf151|mitochondrial inner membrane organizing system 1|mitochondrial inner membrane organizing system protein 1	20201124	-
9606	440575	RPL21P29	-	RPL21_1_19	HGNC:HGNC:35793|Ensembl:ENSG00000232037	1	1p36.12	ribosomal protein L21 pseudogene 29	pseudo	RPL21P29	ribosomal protein L21 pseudogene 29	O	-	20201124	-
9606	440577	NPM1P39	-	-	HGNC:HGNC:45218|Ensembl:ENSG00000225159	1	1p36.11	nucleophosmin 1 pseudogene 39	pseudo	NPM1P39	nucleophosmin 1 pseudogene 39	O	nucleophosmin (nucleolar phosphoprotein B23, numatrin) pseudogene|nucleophosmin 1 (nucleolar phosphoprotein B23, numatrin) pseudogene 39	20201124	-
9606	440584	SLC2A1-AS1	-	-	HGNC:HGNC:44187|Ensembl:ENSG00000227533	1	1p34.2	SLC2A1 antisense RNA 1	ncRNA	SLC2A1-AS1	SLC2A1 antisense RNA 1	O	SLC2A1 antisense RNA 1 (non-protein coding)	20201124	-
9606	440585	FAM183A	-	-	HGNC:HGNC:34347|Ensembl:ENSG00000186973	1	1p34.2	family with sequence similarity 183 member A	protein-coding	FAM183A	family with sequence similarity 183 member A	O	protein FAM183A|hCG23177	20201124	-
9606	440587	RPL6P1	-	RPL6_1_44	HGNC:HGNC:35972|Ensembl:ENSG00000236111	1	1p34.1	ribosomal protein L6 pseudogene 1	pseudo	RPL6P1	ribosomal protein L6 pseudogene 1	O	-	20201124	-
9606	440589	RPS2P8	-	RPS2_1_48	HGNC:HGNC:36207|Ensembl:ENSG00000233406	1	1p32.3	ribosomal protein S2 pseudogene 8	pseudo	RPS2P8	ribosomal protein S2 pseudogene 8	O	-	20201124	-
9606	440590	ZYG11A	-	ZYG11	MIM:618675|HGNC:HGNC:32058|Ensembl:ENSG00000203995	1	1p32.3	zyg-11 family member A, cell cycle regulator	protein-coding	ZYG11A	zyg-11 family member A, cell cycle regulator	O	protein zyg-11 homolog A|ZYG-11A early embryogenesis protein|zyg-11 homolog A	20201124	-
9606	440594	LINC01761	-	-	HGNC:HGNC:52551|Ensembl:ENSG00000233907	1	1p21.3	long intergenic non-protein coding RNA 1761	ncRNA	LINC01761	long intergenic non-protein coding RNA 1761	O	-	20201124	-
9606	440595	EEF1A1P11	-	EEF1AL9	HGNC:HGNC:3206	1	1p21.3	eukaryotic translation elongation factor 1 alpha 1 pseudogene 11	pseudo	EEF1A1P11	eukaryotic translation elongation factor 1 alpha 1 pseudogene 11	O	eukaryotic translation elongation factor 1 alpha 1 (EEF1A1) pseudogene|eukaryotic translation elongation factor 1 alpha-like 9 pseudogene	20201124	-
9606	440600	RBM15-AS1	-	AS-RBM15	HGNC:HGNC:53636|Ensembl:ENSG00000227963	1	1p13.3	RBM15 antisense RNA 1	ncRNA	RBM15-AS1	RBM15 antisense RNA 1	O	-	20201124	-
9606	440602	CYMP-AS1	-	-	HGNC:HGNC:52509|Ensembl:ENSG00000235407	1	1p13.3	CYMP antisense RNA 1	ncRNA	CYMP-AS1	CYMP antisense RNA 1	O	-	20201124	-
9606	440603	BCL2L15	-	Bfk|C1orf178	HGNC:HGNC:33624|Ensembl:ENSG00000188761	1	1p13.2	BCL2 like 15	protein-coding	BCL2L15	BCL2 like 15	O	bcl-2-like protein 15|bcl2-L-15|pro-apoptotic Bcl-2 protein	20201124	-
9606	440606	HSD3BP2	-	-	HGNC:HGNC:5220|Ensembl:ENSG00000203858	1	1p12	hydroxy-delta-5-steroid dehydrogenase, 3 beta, pseudogene 2	pseudo	HSD3BP2	hydroxy-delta-5-steroid dehydrogenase, 3 beta, pseudogene 2	O	3-beta hydroxysteroid dehydrogenase pseudogene|hydroxy-delta-5-steroid dehydrogenase, 3 beta- and steroid delta-isomerase 2 pseudogene	20201209	-
9606	440672	NUDT4B	-	DIPP-2B|NUDT4P1	HGNC:HGNC:18012|Ensembl:ENSG00000177144	1	1q21.2	nudix hydrolase 4B	protein-coding	NUDT4B	nudix hydrolase 4B	O	diphosphoinositol polyphosphate phosphohydrolase NUDT4B|nucleoside diphosphate-linked moiety X motif 4B|nudix (nucleoside diphosphate linked moiety X)-type motif 4 pseudogene 1|nudix motif 4B	20201124	-
9606	440686	H3-2	-	HIST2H3PS2|p06	HGNC:HGNC:32060|Ensembl:ENSG00000273213	1	1q21.1	H3.2 histone (putative)	protein-coding	H3-2	H3.2 histone (putative)	O	histone H3.2|histone 2, H3, pseudogene 2|histone cluster 2 H3 pseudogene 2	20210122	-
9606	440689	H2BC18	-	HIST2H2BF	HGNC:HGNC:24700|Ensembl:ENSG00000203814	1	1q21.2	H2B clustered histone 18	protein-coding	H2BC18	H2B clustered histone 18	O	histone H2B type 2-F|histone cluster 2 H2B family member f|histone cluster 2, H2bf	20201124	-
9606	440695	ETV3L	-	-	HGNC:HGNC:33834|Ensembl:ENSG00000253831	1	1q23.1	ETS variant transcription factor 3 like	protein-coding	ETV3L	ETS variant transcription factor 3 like	O	ETS translocation variant 3-like protein|ETS variant 3 like|ets variant 3-like|ets variant gene 3-like	20201213	-
9606	440699	LRRC52	-	-	MIM:615218|HGNC:HGNC:32156|Ensembl:ENSG00000162763	1	1q24.1	leucine rich repeat containing 52	protein-coding	LRRC52	leucine rich repeat containing 52	O	leucine-rich repeat-containing protein 52|BK channel auxiliary gamma subunit LRRC52|BK channel auxilliary gamma subunit LRRC52	20201124	-
9606	440700	LOC440700	-	-	Ensembl:ENSG00000215838	1	1q24.1	carbonic anhydrase 14 pseudogene	pseudo	-	-	-	carbonic anhydrase XIV pseudogene	20201124	-
9606	440704	LINC01720	-	-	HGNC:HGNC:52507|Ensembl:ENSG00000231175	1	1q31.1-q31.2	long intergenic non-protein coding RNA 1720	ncRNA	LINC01720	long intergenic non-protein coding RNA 1720	O	-	20201124	-
9606	440712	RHEX	-	C1orf186	MIM:616088|HGNC:HGNC:25341|Ensembl:ENSG00000263961	1	1q32.1	regulator of hemoglobinization and erythroid cell expansion	protein-coding	RHEX	regulator of hemoglobinization and erythroid cell expansion	O	regulator of hemoglobinization and erythroid cell expansion protein|regulator of human erythroid cell expansion protein|uncharacterized protein C1orf186	20201124	-
9606	440714	LINC02869	-	C1orf143	HGNC:HGNC:32045|Ensembl:ENSG00000228208	1	1q41	long intergenic non-protein coding RNA 2869	ncRNA	LINC02869	long intergenic non-protein coding RNA 2869	O	-	20201124	-
9606	440730	TRIM67	-	TNL	MIM:610584|HGNC:HGNC:31859|Ensembl:ENSG00000119283	1	1q42.2	tripartite motif containing 67	protein-coding	TRIM67	tripartite motif containing 67	O	tripartite motif-containing protein 67|TRIM9-like protein TNL	20201124	-
9606	440732	RPS7P3	-	RPS7_2_175	HGNC:HGNC:36518|Ensembl:ENSG00000231940	1	1q42.2	ribosomal protein S7 pseudogene 3	pseudo	RPS7P3	ribosomal protein S7 pseudogene 3	O	-	20201124	-
9606	440737	RPL35P1	-	RPL35_1_181	HGNC:HGNC:36695|Ensembl:ENSG00000237991	1	1q43	ribosomal protein L35 pseudogene 1	pseudo	RPL35P1	ribosomal protein L35 pseudogene 1	O	-	20201124	-
9606	440738	MAP1LC3C	-	ATG8J|LC3C	MIM:609605|HGNC:HGNC:13353|Ensembl:ENSG00000197769	1	1q43	microtubule associated protein 1 light chain 3 gamma	protein-coding	MAP1LC3C	microtubule associated protein 1 light chain 3 gamma	O	microtubule-associated proteins 1A/1B light chain 3C|LC3-like protein 2|MAP1 light chain 3-like protein 2|MAP1 light chain 3-like protein 3|MAP1A/MAP1B LC3 C|MAP1A/MAP1B light chain 3 C|autophagy-related protein LC3 C|autophagy-related ubiquitin-like modifier LC3 C	20201206	-
9606	440742	LOC440742	-	-	-	1	1q44	uncharacterized LOC440742	ncRNA	-	-	-	-	20201124	-
9606	440757	LINC00851	-	DZANK1-AS1	HGNC:HGNC:43424|Ensembl:ENSG00000237282	20	20p11.23	long intergenic non-protein coding RNA 851	ncRNA	LINC00851	long intergenic non-protein coding RNA 851	O	DZANK1 antisense RNA 1 (non-protein coding)|DZANK1 antisense RNA 1 (tail to tail)	20201124	-
9606	440786	LOC440786	-	-	-	22	22q11.1	uncharacterized LOC440786	other	-	-	-	-	20190203	-
9606	440792	LOC440792	-	-	-	22	22q11.21	proline dehydrogenase 1 pseudogene	pseudo	-	-	-	-	20201124	-
9606	440795	CA15P2	-	-	HGNC:HGNC:14916	22	22q11.21	CA15 pseudogene 2	pseudo	CA15P2	CA15 pseudogene 2	O	carbonic anhydrase 15, pseudogene 2|carbonic anhydrase XV, pseudogene 2|carbonic anhydrase family pseudogene	20201124	-
9606	440799	P2RX6P	-	-	HGNC:HGNC:34076	22	22q11.21	purinergic receptor P2X 6 pseudogene	pseudo	P2RX6P	purinergic receptor P2X 6 pseudogene	O	purinergic receptor P2X, ligand gated ion channel, 6 pseudogene|purinergic receptor P2X-like 1, orphan receptor pseudogene	20201124	-
9606	440804	RIMBP3B	-	RIM-BP3.2|RIM-BP3.B|RIMBP3.2	MIM:612700|HGNC:HGNC:33891|Ensembl:ENSG00000274600	22	22q11.21	RIMS binding protein 3B	protein-coding	RIMBP3B	RIMS binding protein 3B	O	RIMS-binding protein 3B|RIMS binding protein 3.2	20201124	-
9606	440822	PIWIL3	-	HIWI3	MIM:610314|HGNC:HGNC:18443|Ensembl:ENSG00000184571	22	22q11.23	piwi like RNA-mediated gene silencing 3	protein-coding	PIWIL3	piwi like RNA-mediated gene silencing 3	O	piwi-like protein 3|piwi-like 3	20201124	-
9606	440823	MIAT	-	C22orf35|GOMAFU|LINC00066|NCRNA00066|RNCR2|lncRNA-MIAT	MIM:611082|HGNC:HGNC:33425|Ensembl:ENSG00000225783	22	22q12.1	myocardial infarction associated transcript	ncRNA	MIAT	myocardial infarction associated transcript	O	MI related novel mRNA|long intergenic non-protein coding RNA 66|myocardial infarction associated transcript (non-protein coding)	20210118	-
9606	440829	SHISA8	-	C22orf17|Orf26	MIM:617329|HGNC:HGNC:18351|Ensembl:ENSG00000234965	22	22q13.2	shisa family member 8	protein-coding	SHISA8	shisa family member 8	O	protein shisa-8|CTA-250D10.17|putative protein shisa-8|shisa homolog 8	20210103	-
9606	440836	ODF3B	-	FAP123|ODF3L3	HGNC:HGNC:34388|Ensembl:ENSG00000177989	22	22q13.33	outer dense fiber of sperm tails 3B	protein-coding	ODF3B	outer dense fiber of sperm tails 3B	O	outer dense fiber protein 3B|orf2 5' to PD-ECGF/TP|outer dense fiber protein 3-like protein 3	20201124	-
9606	440854	CAPN14	-	-	MIM:610229|HGNC:HGNC:16664|Ensembl:ENSG00000214711	2	2p23.1	calpain 14	protein-coding	CAPN14	calpain 14	O	calpain-14|CANP 14|calcium-activated neutral proteinase 14	20201124	-
9606	440864	LOC440864	-	-	-	2	2p16.3	uncharacterized LOC440864	ncRNA	-	-	-	-	20201124	-
9606	440888	ACTR3BP2	-	FKSG73	HGNC:HGNC:38677	2	2p11.1	ACTR3B pseudogene 2	pseudo	ACTR3BP2	ACTR3B pseudogene 2	O	ARP3 actin-related protein 3 homolog B pseudogene 2	20201124	-
9606	440894	LINC01123	-	-	HGNC:HGNC:49269|Ensembl:ENSG00000204588	2	2q13	long intergenic non-protein coding RNA 1123	ncRNA	LINC01123	long intergenic non-protein coding RNA 1123	O	-	20201124	-
9606	440895	LOC440895	-	-	Ensembl:ENSG00000186148	2	2q13	two pore channel 3 pseudogene	pseudo	-	-	-	-	20201124	-
9606	440896	LOC440896	-	-	Ensembl:ENSG00000276462	9	9p11.2	uncharacterized LOC440896	ncRNA	-	-	-	-	20201124	-
9606	440900	LINC01191	-	VIN|lnc-ACTR3	HGNC:HGNC:49595|Ensembl:ENSG00000234199	2	2q14.1	long intergenic non-protein coding RNA 1191	ncRNA	LINC01191	long intergenic non-protein coding RNA 1191	O	virus inducible lincRNa	20201124	-
9606	440902	NPM1P32	-	-	HGNC:HGNC:45211	2	2q14.3	nucleophosmin 1 pseudogene 32	pseudo	NPM1P32	nucleophosmin 1 pseudogene 32	O	nucleophosmin (nucleolar phosphoprotein B23, numatrin) pseudogene|nucleophosmin 1 (nucleolar phosphoprotein B23, numatrin) pseudogene 32	20201124	-
9606	440905	FAR2P1	-	HEL-182	HGNC:HGNC:49284|Ensembl:ENSG00000286058	2	2q21.1	fatty acyl-CoA reductase 2 pseudogene 1	pseudo	FAR2P1	fatty acyl-CoA reductase 2 pseudogene 1	O	epididymis luminal protein 182	20201124	-
9606	440910	LOC440910	-	-	Ensembl:ENSG00000231431	2	2q21.1	uncharacterized LOC440910	ncRNA	-	-	-	-	20201124	-
9606	440915	POTEKP	-	ACT|ACTBL3|POTE2delta|POTEK	MIM:611266|HGNC:HGNC:30182	2	2q21.1	POTE ankyrin domain family member K, pseudogene	pseudo	POTEKP	POTE ankyrin domain family member K, pseudogene	O	actin, beta-like 3|actin-like protein|beta-actin-like protein 3|kappa-actin	20201124	-
9606	440917	YWHAEP5	-	-	HGNC:HGNC:49439	2	2q22.1	tyrosine 3-monooxygenase/tryptophan 5-monooxygenase activation protein epsilon pseudogene 5	pseudo	YWHAEP5	tyrosine 3-monooxygenase/tryptophan 5-monooxygenase activation protein epsilon pseudogene 5	O	tyrosine 3-monooxygenase/tryptophan 5-monooxygenase activation protein, epsilon polypeptide pseudogene	20201124	-
9606	440918	FLJ46875	-	-	-	2	2q24.1	uncharacterized LOC440918	ncRNA	-	-	-	-	20201124	-
9606	440925	LINC01124	-	-	HGNC:HGNC:49270|Ensembl:ENSG00000222033	2	2q31.1	long intergenic non-protein coding RNA 1124	ncRNA	LINC01124	long intergenic non-protein coding RNA 1124	O	-	20201124	-
9606	440926	H3P6	-	H3F3AP4|p13	HGNC:HGNC:42980	2	2q31.1	H3 histone pseudogene 6	pseudo	H3P6	H3 histone pseudogene 6	O	H3 histone, family 3A pseudogene|H3 histone, family 3A, pseudogene 4	20201124	-
9606	440934	CT75	-	-	HGNC:HGNC:37174|Ensembl:ENSG00000237732	2	2q36.1	cancer/testis associated transcript 75	ncRNA	CT75	cancer/testis associated transcript 75	O	-	20201124	-
9606	440944	THUMPD3-AS1	-	SETD5-AS1	HGNC:HGNC:44478|Ensembl:ENSG00000206573	3	3p25.3	THUMPD3 antisense RNA 1	ncRNA	THUMPD3-AS1	THUMPD3 antisense RNA 1	O	SETD5 antisense RNA 1	20201124	-
9606	440952	EIF1B-AS1	-	-	HGNC:HGNC:44555|Ensembl:ENSG00000280739	3	3p22.1	EIF1B antisense RNA 1	ncRNA	EIF1B-AS1	EIF1B antisense RNA 1	O	-	20201124	-
9606	440955	TMEM89	-	-	HGNC:HGNC:32372|Ensembl:ENSG00000183396	3	3p21.31	transmembrane protein 89	protein-coding	TMEM89	transmembrane protein 89	O	transmembrane protein 89	20201124	-
9606	440956	IQCF6	-	-	HGNC:HGNC:35158|Ensembl:ENSG00000214686	3	3p21.2	IQ motif containing F6	protein-coding	IQCF6	IQ motif containing F6	O	IQ domain-containing protein F6	20201124	-
9606	440957	SMIM4	-	C3orf78	HGNC:HGNC:37257|Ensembl:ENSG00000168273	3	3p21.1	small integral membrane protein 4	protein-coding	SMIM4	small integral membrane protein 4	O	small integral membrane protein 4|UPF0640 protein C3orf78	20201124	-
9606	440970	LINC00971	-	-	HGNC:HGNC:48737|Ensembl:ENSG00000242641	3	3p12.1	long intergenic non-protein coding RNA 971	ncRNA	LINC00971	long intergenic non-protein coding RNA 971	O	-	20201124	-
9606	440973	NFYBP1	-	-	HGNC:HGNC:54604	3	3q13.13	NFYB pseudogene 1	pseudo	NFYBP1	NFYB pseudogene 1	O	nuclear transcription factor Y subunit beta pseudogene|nuclear transcription factor Y, beta pseudogene	20201124	-
9606	440982	LOC440982	-	-	-	3	3q24	uncharacterized LOC440982	ncRNA	-	-	-	-	20201124	-
9606	440991	RPS3P3	-	RPS3_1_443	HGNC:HGNC:36700|Ensembl:ENSG00000228205	3	3q27.1	ribosomal protein S3 pseudogene 3	pseudo	RPS3P3	ribosomal protein S3 pseudogene 3	O	-	20201124	-
9606	440992	RPS20P14	-	RPS20_6_446	HGNC:HGNC:36692	3	3q27.3	ribosomal protein S20 pseudogene 14	pseudo	RPS20P14	ribosomal protein S20 pseudogene 14	O	-	20201124	-
9606	440993	MIR570HG	-	LINC00969	HGNC:HGNC:53743	3	3q29	MIR570 host gene	ncRNA	MIR570HG	MIR570 host gene	O	long intergenic non-protein coding RNA 969	20201124	-
9606	441009	CPEB2-DT	-	CPEB2-AS1	HGNC:HGNC:49082|Ensembl:ENSG00000247624	4	4p15.33-p15.32	CPEB2 divergent transcript	ncRNA	CPEB2-DT	CPEB2 divergent transcript	O	CPEB2 antisense RNA 1 (head to head)	20201124	-
9606	441013	RPS2P21	-	RPS2_5_473	HGNC:HGNC:35591|Ensembl:ENSG00000213851	4	4p13	ribosomal protein S2 pseudogene 21	pseudo	RPS2P21	ribosomal protein S2 pseudogene 21	O	-	20201124	-
9606	441024	MTHFD2L	-	-	MIM:614047|HGNC:HGNC:31865|Ensembl:ENSG00000163738	4	4q13.3	methylenetetrahydrofolate dehydrogenase (NADP+ dependent) 2 like	protein-coding	MTHFD2L	methylenetetrahydrofolate dehydrogenase (NADP+ dependent) 2 like	O	probable bifunctional methylenetetrahydrofolate dehydrogenase/cyclohydrolase 2|MTHFD2-like|NADP-dependent methylenetetrahydrofolate dehydrogenase 2-like protein|tetrahydrofolate dehydrogenase/cyclohydrolase	20210114	-
9606	441025	LINC02483	-	-	HGNC:HGNC:53457|Ensembl:ENSG00000251383	4	4q21.1	long intergenic non-protein coding RNA 2483	ncRNA	LINC02483	long intergenic non-protein coding RNA 2483	O	-	20201124	-
9606	441026	HNRNPA3P13	-	-	HGNC:HGNC:48759	4	4q21.22	heterogeneous nuclear ribonucleoprotein A3 pseudogene 13	pseudo	HNRNPA3P13	heterogeneous nuclear ribonucleoprotein A3 pseudogene 13	O	-	20201124	-
9606	441027	TMEM150C	-	TTN3	MIM:617292|HGNC:HGNC:37263|Ensembl:ENSG00000249242	4	4q21.22	transmembrane protein 150C	protein-coding	TMEM150C	transmembrane protein 150C	O	transmembrane protein 150C|tentonin 3	20201124	-
9606	441032	EEF1A1P9	-	EEF1AL7	HGNC:HGNC:3204	4	4q24	eukaryotic translation elongation factor 1 alpha 1 pseudogene 9	pseudo	EEF1A1P9	eukaryotic translation elongation factor 1 alpha 1 pseudogene 9	O	eukaryotic translation elongation factor 1 alpha-like 7	20201124	-
9606	441034	RPL7AP30	-	RPL7A_9_511	HGNC:HGNC:35757|Ensembl:ENSG00000241741	4	4q25	ribosomal protein L7a pseudogene 30	pseudo	RPL7AP30	ribosomal protein L7a pseudogene 30	O	-	20201124	-
9606	441046	GUSBP5	-	GYPELOC441046	HGNC:HGNC:42319|Ensembl:ENSG00000236296	4	4q31.21	GUSB pseudogene 5	pseudo	GUSBP5	GUSB pseudogene 5	O	glucuronidase, beta pseudogene 5	20201124	-
9606	441050	PTGES3P3	-	PTGES3P	HGNC:HGNC:43823	4	4q33	prostaglandin E synthase 3 pseudogene 3	pseudo	PTGES3P3	prostaglandin E synthase 3 pseudogene 3	O	hCG2026038|prostaglandin E synthase 3 (cytosolic) pseudogene 3	20201124	-
9606	441051	HSP90AA6P	-	HSP90Af	HGNC:HGNC:32536|Ensembl:ENSG00000181359	4	4q33	heat shock protein 90 alpha family class A member 6, pseudogene	pseudo	HSP90AA6P	heat shock protein 90 alpha family class A member 6, pseudogene	O	heat shock protein 90Af|heat shock protein 90kDa alpha (cytosolic), class A member 1 pseudogene|heat shock protein 90kDa alpha (cytosolic), class A member 6, pseudogene|heat shock protein 90kDa alpha family class A member 6, pseudogene	20201124	-
9606	441052	LOC441052	-	-	-	4	4q34.1	uncharacterized LOC441052	ncRNA	-	-	-	-	20201124	-
9606	441054	C4orf47	-	-	HGNC:HGNC:34346|Ensembl:ENSG00000205129	4	4q35.1	chromosome 4 open reading frame 47	protein-coding	C4orf47	chromosome 4 open reading frame 47	O	UPF0602 protein C4orf47	20201124	-
9606	441056	DUX4L4	-	-	HGNC:HGNC:38686|Ensembl:ENSG00000258834	4	4q35.2	double homeobox 4 like 4 (pseudogene)	pseudo	DUX4L4	double homeobox 4 like 4 (pseudogene)	O	double homeobox protein 4-like protein 4	20201124	-
9606	441058	LINC01667	-	-	HGNC:HGNC:52455	21	21p11.2	long intergenic non-protein coding RNA 1667	ncRNA	LINC01667	long intergenic non-protein coding RNA 1667	O	-	20201124	-
9606	441061	MARCHF11	-	MARCH-XI|MARCH11|RNF226	MIM:613338|HGNC:HGNC:33609|Ensembl:ENSG00000183654	5	5p15.1	membrane associated ring-CH-type finger 11	protein-coding	MARCHF11	membrane associated ring-CH-type finger 11	O	E3 ubiquitin-protein ligase MARCHF11|E3 ubiquitin-protein ligase MARCH11|RING-type E3 ubiquitin transferase MARCH11|RING-type E3 ubiquitin transferase MARCHF11|membrane associated ring finger 11|membrane-associated RING finger protein 11|membrane-associated RING-CH protein XI|membrane-associated ring finger (C3HC4) 11	20201124	-
9606	441066	GUSBP8	-	-	HGNC:HGNC:42322	5	5q21.1	GUSB pseudogene 8	pseudo	GUSBP8	GUSB pseudogene 8	O	glucuronidase, beta pseudogene 8	20201124	-
9606	441072	FLJ31104	-	-	Ensembl:ENSG00000227908	5	5q11.2	uncharacterized LOC441072	ncRNA	-	-	-	CTD-2031P19.3	20201124	-
9606	441073	RPL26P19	-	RPL26_4_565	HGNC:HGNC:36393|Ensembl:ENSG00000226221	5	5q11.2	ribosomal protein L26 pseudogene 19	pseudo	RPL26P19	ribosomal protein L26 pseudogene 19	O	-	20201124	-
9606	441081	LOC441081	-	-	-	5	5q13.2	POM121 membrane glycoprotein (rat) pseudogene	pseudo	-	-	-	-	20201124	-
9606	441086	LOC441086	-	-	-	5	5q13.3	uncharacterized LOC441086	ncRNA	-	-	-	-	20201124	-
9606	441087	LOC441087	-	-	-	5	5q13.3	uncharacterized LOC441087	ncRNA	-	-	-	-	20201124	-
9606	441089	CRSP8P	-	-	-	5	5q14.1	mediator complex subunit 27 pseudogene	pseudo	-	-	-	CRSP8 pseudogene|cofactor required for Sp1 transcriptional activation subunit 8 34kDa pseudogene	20201124	-
9606	441094	NR2F1-AS1	-	-	HGNC:HGNC:48622|Ensembl:ENSG00000237187	5	5q15	NR2F1 antisense RNA 1	ncRNA	NR2F1-AS1	NR2F1 antisense RNA 1	O	-	20201124	-
9606	441098	LOC441098	-	-	-	5	5q21.1	putative POM121-like protein 1-like	pseudo	-	-	-	-	20201124	-
9606	441108	IRF1-AS1	-	C5orf56	HGNC:HGNC:33838	5	5q31.1	IRF1 antisense RNA 1	ncRNA	IRF1-AS1	IRF1 antisense RNA 1	O	uncharacterized protein C5orf56	20201124	-
9606	441114	RPLP0P9	-	-	-	5	5q34	ribosomal protein lateral stalk subunit P0 pseudogene	pseudo	-	-	-	-	20201124	-
9606	441116	LINC01951	-	-	HGNC:HGNC:52774|Ensembl:ENSG00000204754	5	5q35.2	long intergenic non-protein coding RNA 1951	ncRNA	LINC01951	long intergenic non-protein coding RNA 1951	O	CTC-281M20.1	20201124	-
9606	441123	LINC00266-3	-	C6orf88|NCRNA00266-3|NCRNA00266C|dJ24O22.2	HGNC:HGNC:21112	6	6p25.3	long intergenic non-protein coding RNA 266-3	ncRNA	LINC00266-3	long intergenic non-protein coding RNA 266-3	O	non-protein coding RNA 266C	20201124	-
9606	441124	GTF2IP20	-	-	HGNC:HGNC:51732	1	1q42.11	general transcription factor IIi pseudogene 20	pseudo	GTF2IP20	general transcription factor IIi pseudogene 20	O	-	20201124	-
9606	441131	ARPC3P5	-	-	HGNC:HGNC:39435	6	6p22.3	actin related protein 2/3 complex subunit 3 pseudogene 5	pseudo	ARPC3P5	actin related protein 2/3 complex subunit 3 pseudogene 5	O	actin related protein 2/3 complex, subunit 3, 21kDa pseudogene	20201124	-
9606	441132	IMPDH1P9	-	-	HGNC:HGNC:33964	6	6p22.3	inosine monophosphate dehydrogenase 1 pseudogene 9	pseudo	IMPDH1P9	inosine monophosphate dehydrogenase 1 pseudogene 9	O	IMP (inosine monophosphate) dehydrogenase 1 pseudogene 9	20201124	-
9606	441133	KRT18P38	-	-	HGNC:HGNC:33407|Ensembl:ENSG00000214012	6	6p22.3	keratin 18 pseudogene 38	pseudo	KRT18P38	keratin 18 pseudogene 38	O	-	20201124	-
9606	441150	C6orf226	-	-	HGNC:HGNC:34431|Ensembl:ENSG00000221821	6	6p21.1	chromosome 6 open reading frame 226	protein-coding	C6orf226	chromosome 6 open reading frame 226	O	uncharacterized protein C6orf226	20201124	-
9606	441151	TMEM151B	-	C6orf137|TMEM193|bA444E17.5	HGNC:HGNC:21315|Ensembl:ENSG00000178233	6	6p21.1	transmembrane protein 151B	protein-coding	TMEM151B	transmembrane protein 151B	O	transmembrane protein 151B|transmembrane protein 193	20201124	-
9606	441154	RPL7AP34	-	RPL7A_14_708	HGNC:HGNC:36778|Ensembl:ENSG00000213312	6	6q12	ribosomal protein L7a pseudogene 34	pseudo	RPL7AP34	ribosomal protein L7a pseudogene 34	O	-	20201124	-
9606	441155	LOC441155	-	-	-	6	6q12	zinc finger CCCH-type domain-containing-like	protein-coding	-	-	-	zinc finger CCCH-type domain-containing-like|zinc finger CCCH-type containing 11A-like	20201124	-
9606	441160	KRT19P1	-	-	HGNC:HGNC:33422|Ensembl:ENSG00000218014	6	6q13	keratin 19 pseudogene 1	pseudo	KRT19P1	keratin 19 pseudogene 1	O	-	20201124	-
9606	441161	OOEP	-	C6orf156|FLOPED|HOEP19|KHDC2	MIM:611689|HGNC:HGNC:21382|Ensembl:ENSG00000203907	6	6q13	oocyte expressed protein	protein-coding	OOEP	oocyte expressed protein	O	oocyte-expressed protein homolog|KH homology domain containing 2|KH homology domain-containing protein 2|oocyte and embryo protein 19|oocyte expressed protein homolog (dog)|oocyte- and embryo-specific protein 19	20201213	-
9606	441166	CNN2P9	-	-	HGNC:HGNC:39534	6	6q21	calponin 2 pseudogene 9	pseudo	CNN2P9	calponin 2 pseudogene 9	O	-	20201124	-
9606	441168	CALHM6	-	C6orf187|FAM26F|INAM|dJ93H18.5	MIM:617305|HGNC:HGNC:33391|Ensembl:ENSG00000188820	6	6q22.1	calcium homeostasis modulator family member 6	protein-coding	CALHM6	calcium homeostasis modulator family member 6	O	calcium homeostasis modulator protein 6|IFN regulatory factor 3-dependent NK-activating molecule|family with sequence similarity 26 member F|protein FAM26F	20201124	-
9606	441172	FLJ46906	-	-	-	6	6q24.1	uncharacterized LOC441172	ncRNA	-	-	-	-	20201124	-
9606	441177	LINC00602	-	-	HGNC:HGNC:43917|Ensembl:ENSG00000281832	6	6q27	long intergenic non-protein coding RNA 602	ncRNA	LINC00602	long intergenic non-protein coding RNA 602	O	-	20201124	-
9606	441178	LINC02487	-	-	HGNC:HGNC:53466|Ensembl:ENSG00000203688	6	6q27	long intergenic non-protein coding RNA 2487	ncRNA	LINC02487	long intergenic non-protein coding RNA 2487	O	-	20201124	-
9606	441179	LOC441179	-	-	Ensembl:ENSG00000269155	6	6q27	uncharacterized LOC441179	ncRNA	-	-	-	-	20201124	-
9606	441191	RNF216P1	-	RNF216L|hCG2040556	HGNC:HGNC:33610|Ensembl:ENSG00000196204	7	7p22.1	ring finger protein 216 pseudogene 1	pseudo	RNF216P1	ring finger protein 216 pseudogene 1	O	-	20201124	-
9606	441194	PMS2CL	-	PMS2P13	HGNC:HGNC:30061|Ensembl:ENSG00000187953	7	7p22.1	PMS2 C-terminal like pseudogene	pseudo	PMS2CL	PMS2 C-terminal like pseudogene	O	PMS1 homolog 2, mismatch repair system component pseudogene 13|postmeiotic segregation increased 2 pseudogene 13	20201124	-
9606	441204	LOC441204	-	-	Ensembl:ENSG00000214870	7	7p15.2	uncharacterized LOC441204	ncRNA	-	-	-	-	20201124	-
9606	441208	ZNRF2P1	-	-	HGNC:HGNC:42792	7	7p14.3	zinc and ring finger 2 pseudogene 1	pseudo	ZNRF2P1	zinc and ring finger 2 pseudogene 1	O	-	20201124	-
9606	441212	RP9P	-	-	HGNC:HGNC:33969|Ensembl:ENSG00000205763	7	7p14.3	RP9 pseudogene	pseudo	RP9P	RP9 pseudogene	O	PNAS-13|retinitis pigmentosa 9 pseudogene	20201124	-
9606	441218	KRT8P20	-	-	HGNC:HGNC:33372|Ensembl:ENSG00000227404	7	7p14.1	keratin 8 pseudogene 20	pseudo	KRT8P20	keratin 8 pseudogene 20	O	-	20201124	-
9606	441228	LOC441228	-	-	-	7	7p11.2	exportin for tRNA pseudogene	pseudo	-	-	-	-	20201124	-
9606	441234	ZNF716	-	-	HGNC:HGNC:32458|Ensembl:ENSG00000182111	7	7p11.2	zinc finger protein 716	protein-coding	ZNF716	zinc finger protein 716	O	zinc finger protein 716	20201213	-
9606	441238	NMD3P1	-	NMD3P	HGNC:HGNC:22672	7	7q11.21	NMD3 ribosome export adaptor pseudogene 1	pseudo	NMD3P1	NMD3 ribosome export adaptor pseudogene 1	O	NMD3 homolog pseudogene 1|nonsense-mediated mRNA 3 homolog pseudogene 1	20201124	-
9606	441239	LOC441239	-	-	-	7	7q11.21	uncharacterized LOC441239	protein-coding	-	-	-	uncharacterized protein LOC441239	20201124	-
9606	441241	LOC441241	-	-	-	7	7q11.21	vitamin K epoxide reductase complex subunit 1 like 1 pseudogene	pseudo	-	-	-	-	20201124	-
9606	441242	LOC441242	-	-	Ensembl:ENSG00000272693	7	7q11.21	uncharacterized LOC441242	ncRNA	-	-	-	-	20201124	-
9606	441246	RPL35P5	-	RPL35_4_812	HGNC:HGNC:36955|Ensembl:ENSG00000225573	7	7q11.21	ribosomal protein L35 pseudogene 5	pseudo	RPL35P5	ribosomal protein L35 pseudogene 5	O	-	20201124	-
9606	441250	TYW1B	-	LINC00069|NCRNA00069|RSAFD2	HGNC:HGNC:33908|Ensembl:ENSG00000277149	7	7q11.22-q11.23	tRNA-yW synthesizing protein 1 homolog B	protein-coding	TYW1B	tRNA-yW synthesizing protein 1 homolog B	O	S-adenosyl-L-methionine-dependent tRNA 4-demethylwyosine synthase TYW1B|long intergenic non-protein coding RNA 69|radical S-adenosyl methionine and flavodoxin domain-containing protein 2|radical S-adenosyl methionine and flavodoxin domains 1|tRNA wybutosine-synthesizing protein 1 homolog B|tRNA-yW synthesizing protein 1 homolog B (non-protein coding)	20210114	-
9606	441251	SPDYE7P	-	-	HGNC:HGNC:35466	7	7q11.23	speedy/RINGO cell cycle regulator family member E7, pseudogene	protein-coding	SPDYE7P	speedy/RINGO cell cycle regulator family member E7, pseudogene	O	putative speedy protein E7|Williams Beuren syndrome chromosome region 19 pseudogene|speedy homolog E7, pseudogene|speedy protein E7 pseudogene	20201124	-
9606	441259	LOC441259	-	-	-	7	7q11.23	PMS1 homolog 2, mismatch repair system component pseudogene	pseudo	-	-	-	postmeiotic segregation increased 2 pseudogene	20201124	-
9606	441261	FDPSP7	-	FDPSL2B	HGNC:HGNC:33487|Ensembl:ENSG00000231087	7	7q11.23	farnesyl diphosphate synthase pseudogene 7	pseudo	FDPSP7	farnesyl diphosphate synthase pseudogene 7	O	farnesyl diphosphate synthase (farnesyl pyrophosphate synthetase, dimethylallyltranstransferase, geranyltranstransferase) pseudogene|farnesyl diphosphate synthase-like 2B (farnesyl pyrophosphate synthetase-like 2B)|farnesyl pyrophosphate synthetase like	20201124	-
9606	441263	DTX2P1-UPK3BP1-PMS2P11	-	PMS2L11	HGNC:HGNC:42360|Ensembl:ENSG00000265479	7	7q11.23	DTX2P1-UPK3BP1-PMS2P11 readthrough, transcribed pseudogene	pseudo	DTX2P1-UPK3BP1-PMS2P11	DTX2P1-UPK3BP1-PMS2P11 readthrough, transcribed pseudogene	O	DTX2P1-UPK3BP1-PMS2P11 readthrough (non-protein coding)|PMS2-DTX2-UPK3B pseudogene	20201124	-
9606	441272	SPDYE3	-	SPDYB2	MIM:617625|HGNC:HGNC:35462|Ensembl:ENSG00000214300	7	7q22.1	speedy/RINGO cell cycle regulator family member E3	protein-coding	SPDYE3	speedy/RINGO cell cycle regulator family member E3	O	speedy protein E3|Putative WBSCR19-like protein 7|putative Speedy protein E3|speedy homolog E3	20201124	-
9606	441273	SPDYE2	-	SPDYB2-L1|SPDYB2L1	MIM:617624|HGNC:HGNC:33841|Ensembl:ENSG00000205238	7	7q22.1	speedy/RINGO cell cycle regulator family member E2	protein-coding	SPDYE2	speedy/RINGO cell cycle regulator family member E2	O	speedy protein E2|Speedy B2-like 1|putative Speedy protein E2|speedy homolog E2	20201124	-
9606	441282	AKR1B15	-	AKR1B10L|AKR1B10L, AK1R1B7|AKR1R1B7	MIM:616336|HGNC:HGNC:37281|Ensembl:ENSG00000227471	7	7q33	aldo-keto reductase family 1 member B15	protein-coding	AKR1B15	aldo-keto reductase family 1 member B15	O	aldo-keto reductase family 1 member B15|estradiol 17-beta-dehydrogenase AKR1B15|farnesol dehydrogenase|putative aldo-keto reductase family 1 member B15|testosterone 17beta-dehydrogenase	20210114	-
9606	441294	CTAGE15	-	CTAGE15P|cTAGE-15	HGNC:HGNC:37295|Ensembl:ENSG00000271079	7	7q35	CTAGE family member 15	protein-coding	CTAGE15	CTAGE family member 15	O	cTAGE family member 15|CTAGE family, member 15, pseudogene|protein cTAGE-15	20201124	-
9606	441295	OR2A9P	-	FKSG35|HSDJ0798C17|OR2A19|OR2A22P|OR2A9	HGNC:HGNC:8236	7	7q35	olfactory receptor family 2 subfamily A member 9 pseudogene	pseudo	OR2A9P	olfactory receptor family 2 subfamily A member 9 pseudogene	O	olfactory receptor, family 2, subfamily A, member 19|olfactory receptor, family 2, subfamily A, member 22 pseudogene	20201124	-
9606	441307	HRAT92	-	-	Ensembl:ENSG00000223855	7	7p22.3	heart tissue-associated transcript 92	ncRNA	-	-	-	-	20201124	-
9606	441308	OR4F21	-	OR4F21P	HGNC:HGNC:19583|Ensembl:ENSG00000176269	8	8p23.3	olfactory receptor family 4 subfamily F member 21	protein-coding	OR4F21	olfactory receptor family 4 subfamily F member 21	O	olfactory receptor 4F21|olfactory receptor, family 4, subfamily F, member 21 pseudogene	20201124	-
9606	441313	FAM90A4P	-	FAM90A4	HGNC:HGNC:32252	8	8p23.1	family with sequence similarity 90, member A4	pseudo	FAM90A4P	family with sequence similarity 90 member A4, pseudogene	O	-	20201124	-
9606	441314	FAM90A13P	-	FAM90A13	MIM:613049|HGNC:HGNC:32261	8	8p23.1	putative protein FAM90A13	pseudo	FAM90A13P	family with sequence similarity 90 member A13, pseudogene	O	-	20201124	-
9606	441315	FAM90A5P	-	FAM90A5	MIM:613043|HGNC:HGNC:32253	8	8p23.1	putative protein FAM90A5	pseudo	FAM90A5P	family with sequence similarity 90 member A5, pseudogene	O	-	20201124	-
9606	441317	FAM90A7P	-	FAM90A7	MIM:613044|HGNC:HGNC:32255	8	8p23.1	putative protein FAM90A7	pseudo	FAM90A7P	family with sequence similarity 90 member A7, pseudogene	O	-	20201124	-
9606	441320	LOC441320	-	-	Ensembl:ENSG00000255025	8	8p23.1	chromosome 11 open reading frame2 pseudogene	pseudo	-	-	-	-	20201124	-
9606	441323	FAM90A16P	-	FAM90A16	HGNC:HGNC:32264	8	8p23.1	FAM90A pseudogene	pseudo	FAM90A16P	family with sequence similarity 90 member A16, pseudogene	O	-	20201124	-
9606	441324	FAM90A8P	-	FAM90A8	MIM:613045|HGNC:HGNC:32256	8	8p23.1	putative protein FAM90A8	pseudo	FAM90A8P	family with sequence similarity 90 member A8, pseudogene	O	-	20201124	-
9606	441326	FAM90A18P	-	FAM90A18	MIM:613052|HGNC:HGNC:32266	8	8p23.1	putative protein FAM90A18/FAM90A19	pseudo	FAM90A18P	family with sequence similarity 90 member A18, pseudogene	O	-	20201124	-
9606	441327	FAM90A9P	-	FAM90A9	MIM:613046|HGNC:HGNC:32257	8	8p23.1	putative protein FAM90A9	pseudo	FAM90A9P	family with sequence similarity 90 member A9, pseudogene	O	-	20201124	-
9606	441328	FAM90A10P	-	FAM90A10	MIM:613047|HGNC:HGNC:32258	8	8p23.1	putative protein FAM90A10	pseudo	FAM90A10P	family with sequence similarity 90 member A10, pseudogene	O	-	20201124	-
9606	441331	FAM90A11P	-	FAM90A11	HGNC:HGNC:32259|Ensembl:ENSG00000233115	8	8p23.1	family with sequence similarity 90, member A11	pseudo	FAM90A11P	family with sequence similarity 90 member A11, pseudogene	O	-	20201124	-
9606	441332	FAM90A24P	-	FAM90A24	HGNC:HGNC:32272|Ensembl:ENSG00000215354	8	8p23.1	family with sequence similarity 90, member A24	pseudo	FAM90A24P	family with sequence similarity 90 member A24, pseudogene	O	-	20201124	-
9606	441355	MIR2052HG	-	-	HGNC:HGNC:51555|Ensembl:ENSG00000254349	8	8q21.11-q21.13	MIR2052 host gene	ncRNA	MIR2052HG	MIR2052 host gene	O	-	20201124	-
9606	441359	REXO1L3P	-	-	HGNC:HGNC:32240	8	8q21.2	REXO1 like 3, pseudogene	pseudo	REXO1L3P	REXO1 like 3, pseudogene	O	REX1, RNA exonuclease 1 homolog-like 3, pseudogene	20201124	-
9606	441362	REXO1L6P	-	REXO1L7P	HGNC:HGNC:32243	8	8q21.2	REXO1 like 6, pseudogene	pseudo	REXO1L6P	REXO1 like 6, pseudogene	O	REX1, RNA exonuclease 1 homolog-like 6, pseudogene|REX1, RNA exonuclease 1 homolog-like 7, pseudogene	20201124	-
9606	441369	FLJ46284	-	-	Ensembl:ENSG00000248858	8	8q22.1	uncharacterized LOC441369	ncRNA	-	-	-	-	20201124	-
9606	441374	FLJ42969	-	-	Ensembl:ENSG00000248599	8	8q22.3	uncharacterized LOC441374	ncRNA	-	-	-	-	20201124	-
9606	441376	AARD	-	C8orf85	HGNC:HGNC:33842|Ensembl:ENSG00000205002	8	8q24.11	alanine and arginine rich domain containing protein	protein-coding	AARD	alanine and arginine rich domain containing protein	O	alanine and arginine-rich domain-containing protein	20201124	-
9606	441377	RPS26P35	-	RPS26_17_946	HGNC:HGNC:36229	8	8q24.12	ribosomal protein S26 pseudogene 35	pseudo	RPS26P35	ribosomal protein S26 pseudogene 35	O	-	20201124	-
9606	441381	LRRC24	-	LRRC14OS	HGNC:HGNC:28947|Ensembl:ENSG00000254402	8	8q24.3	leucine rich repeat containing 24	protein-coding	LRRC24	leucine rich repeat containing 24	O	leucine-rich repeat-containing protein 24	20201124	-
9606	441386	RPS26P3	-	RPS26_11_962|bA338L20.1	HGNC:HGNC:23411	9	9p23	ribosomal protein S26 pseudogene 3	pseudo	RPS26P3	ribosomal protein S26 pseudogene 3	O	-	20201124	-
9606	441389	LINC01239	-	-	HGNC:HGNC:49796|Ensembl:ENSG00000234840	9	9p21.3	long intergenic non-protein coding RNA 1239	ncRNA	LINC01239	long intergenic non-protein coding RNA 1239	O	-	20201124	-
9606	441391	RBMXP2	-	-	HGNC:HGNC:23284	9	9p21.1	RBMX pseudogene 2	pseudo	RBMXP2	RBMX pseudogene 2	O	RNA binding motif protein, X-linked pseudogene 2	20201124	-
9606	441394	SUGT1P1	-	SGT1P|SUGT1P|bA255A11.1	HGNC:HGNC:19384	9	9p13.3	SUGT1 pseudogene 1	pseudo	SUGT1P1	SUGT1 pseudogene 1	O	SGT1 homolog, MIS12 kinetochore complex assembly cochaperone pseudogene 1|bA255A11.10 (putative novel T cell receptor beta chain V region protein)|suppressor of G2 allele of SKP1 pseudogene 1	20201124	-
9606	441400	RAB1C	-	-	HGNC:HGNC:23683	9	9p13.2	RAB1C, member RAS oncogene family pseudogene	pseudo	RAB1C	RAB1C, member RAS oncogene family pseudogene	O	RAB1B, member RAS oncogene family pseudogene|small GTP-binding protein pseudogene	20201124	-
9606	441410	FKBP4P7	-	FKBP4P3	HGNC:HGNC:50376|Ensembl:ENSG00000235256	9	9q13	FKBP prolyl isomerase 4 pseudogene 7	pseudo	FKBP4P7	FKBP prolyl isomerase 4 pseudogene 7	O	FK506 binding protein 4 pseudogene 7|FK506 binding protein 4, 59kDa pseudogene 3|FK506 binding protein 4, 59kDa pseudogene 7	20201124	-
9606	441416	ADGRF5P2	-	GPR116P2	HGNC:HGNC:32921	9	9p11.1	adhesion G protein-coupled receptor F5 pseudogene 2	pseudo	ADGRF5P2	adhesion G protein-coupled receptor F5 pseudogene 2	O	G protein-coupled receptor 116 pseudogene 2	20201124	-
9606	441420	MYO5BP1	-	-	HGNC:HGNC:38495	9	9p11.2	myosin VB pseudogene 1	pseudo	MYO5BP1	myosin VB pseudogene 1	O	-	20201124	-
9606	441425	ANKRD20A3P	-	ANKRD20A3	HGNC:HGNC:31981	9	9q21.11	ankyrin repeat domain 20 family member A3, pseudogene	pseudo	ANKRD20A3P	ankyrin repeat domain 20 family member A3, pseudogene	O	ankyrin repeat domain 20 family, member A3|ankyrin repeat domain 20A-related|ankyrin repeat domain-containing protein 20A3	20201124	-
9606	441426	LINC00268	-	NCRNA00268|NCRNA00268A	HGNC:HGNC:38543	9	9p11.2	long intergenic non-protein coding RNA 268	ncRNA	LINC00268	long intergenic non-protein coding RNA 268	O	-	20190324	-
9606	441430	ANKRD20A2P	-	ANKRD20A2	HGNC:HGNC:31979|Ensembl:ENSG00000183148	9	9p11.2	ankyrin repeat domain 20 family member A2, pseudogene	pseudo	ANKRD20A2P	ankyrin repeat domain 20 family member A2, pseudogene	O	ankyrin repeat domain 20 family, member A2|ankyrin repeat domain-containing protein 20A2	20201124	-
9606	441432	AQP7P3	-	AQPap-3	HGNC:HGNC:31976	9	9q21.11	aquaporin 7 pseudogene 3	pseudo	AQP7P3	aquaporin 7 pseudogene 3	O	aquaporin pseudogene AQPap-3	20201124	-
9606	441440	RPL7AP46	-	RPL7A_20_981	HGNC:HGNC:35698|Ensembl:ENSG00000233555	9	9q13	ribosomal protein L7a pseudogene 46	pseudo	RPL7AP46	ribosomal protein L7a pseudogene 46	O	-	20201124	-
9606	441442	MYO5BP3	-	-	HGNC:HGNC:38497|Ensembl:ENSG00000228656	9	9q13	myosin VB pseudogene 3	pseudo	MYO5BP3	myosin VB pseudogene 3	O	-	20201124	-
9606	441452	SPATA31C1	-	FAM75C1|SPATA31C2	HGNC:HGNC:27846|Ensembl:ENSG00000230246	9	9q22.1	SPATA31 subfamily C member 1	protein-coding	SPATA31C1	SPATA31 subfamily C member 1	O	putative spermatogenesis-associated protein 31C1|family with sequence similarity 75, member C1|spermatogenesis-associated protein 31C1|spermatogenesis-associated protein 31C2	20201124	-
9606	441454	PTMAP11	-	-	HGNC:HGNC:53979	9	9q22.33	prothymosin alpha pseudogene 11	pseudo	PTMAP11	prothymosin alpha pseudogene 11	O	-	20201124	-
9606	441455	LOC441455	-	-	-	9	9q22.33	makorin ring finger protein 1 pseudogene	pseudo	-	-	-	-	20201124	-
9606	441457	NUTM2G	-	FAM22G|NUTMG	HGNC:HGNC:23449|Ensembl:ENSG00000188152	9	9q22.33	NUT family member 2G	protein-coding	NUTM2G	NUT family member 2G	O	NUT family member 2G|family with sequence similarity 22, member G|family with sequence similarity 22, pseudogene|protein FAM22G	20201124	-
9606	441459	ANKRD18B	-	bA255A11.3|bA255A11.5	MIM:618930|HGNC:HGNC:23644|Ensembl:ENSG00000230453	9	9p13.3	ankyrin repeat domain 18B	protein-coding	ANKRD18B	ankyrin repeat domain 18B	O	ankyrin repeat domain-containing protein 18B	20201124	-
9606	441461	STX17-AS1	-	-	HGNC:HGNC:51174	9	9q31.1	STX17 antisense RNA 1	ncRNA	STX17-AS1	STX17 antisense RNA 1	O	-	20201124	-
9606	441476	STPG3	-	C9orf173	HGNC:HGNC:37285|Ensembl:ENSG00000197768	9	9q34.3	sperm-tail PG-rich repeat containing 3	protein-coding	STPG3	sperm-tail PG-rich repeat containing 3	O	protein STPG3|sperm-tail PG-rich repeat-containing protein 3	20201124	-
9606	441478	NRARP	-	-	HGNC:HGNC:33843|Ensembl:ENSG00000198435	9	9q34.3	NOTCH regulated ankyrin repeat protein	protein-coding	NRARP	NOTCH regulated ankyrin repeat protein	O	notch-regulated ankyrin repeat-containing protein	20201129	-
9606	441481	GPX1P1	-	GPXL1|GPXL2|GPXP1	HGNC:HGNC:4560	X	Xp22.2	glutathione peroxidase pseudogene 1	pseudo	GPX1P1	glutathione peroxidase pseudogene 1	O	glutathione peroxidase 1 pseudogene	20201124	-
9606	441484	HAUS1P2	-	-	HGNC:HGNC:43761	X	Xp22.13	HAUS augmin like complex subunit 1 pseudogene 2	pseudo	HAUS1P2	HAUS augmin like complex subunit 1 pseudogene 2	O	-	20201124	-
9606	441487	METTL1P1	-	-	HGNC:HGNC:54907	X	Xp21.3	METTL1 pseudogene 1	pseudo	METTL1P1	METTL1 pseudogene 1	O	methyltransferase like 1 pseudogene	20201124	-
9606	441488	TFDP1P2	-	-	HGNC:HGNC:54930	X	Xp21.1	TFDP1 pseudogene 2	pseudo	TFDP1P2	TFDP1 pseudogene 2	O	hCG1982709|transcription factor Dp-1-like pseudogene	20201124	-
9606	441490	FTHL18	-	FTH1P18	HGNC:HGNC:3988	X	Xp21.1	ferritin heavy chain like 18	pseudo	FTHL18	ferritin heavy chain like 18	O	ferritin heavy chain 1 pseudogene 18|ferritin, heavy polypeptide 1 pseudogene 18|ferritin, heavy polypeptide-like 18	20201124	-
9606	441495	CENPVL2	-	CENPVP2	HGNC:HGNC:43879|Ensembl:ENSG00000283093	X	Xp11.22	centromere protein V like 2	protein-coding	CENPVL2	centromere protein V like 2	O	centromere protein V-like protein 2	20201124	-
9606	441501	LINC00891	-	-	HGNC:HGNC:48577	X	Xq13.1	long intergenic non-protein coding RNA 891	ncRNA	LINC00891	long intergenic non-protein coding RNA 891	O	-	20201124	-
9606	441502	RPS26P11	-	RPS26L1|RPS26_22_1784|bA366E13.1	HGNC:HGNC:31817	X	Xq13.1	ribosomal protein S26 pseudogene 11	pseudo	RPS26P11	ribosomal protein S26 pseudogene 11	O	ribosomal protein S26-like 1	20201124	-
9606	441505	STIP1P3	-	-	HGNC:HGNC:49554	X	Xq21.2	stress induced phosphoprotein 1 pseudogene 3	pseudo	STIP1P3	stress induced phosphoprotein 1 pseudogene 3	O	stress-induced-phosphoprotein 1 pseudogene	20201124	-
9606	441509	GLRA4	-	-	HGNC:HGNC:31715	X	Xq22.2	glycine receptor alpha 4 (pseudogene)	pseudo	GLRA4	glycine receptor alpha 4 (pseudogene)	O	glycine receptor subunit alpha-4	20201124	-
9606	441511	MFN1P1	-	-	HGNC:HGNC:55050|Ensembl:ENSG00000233874	X	Xq23	MFN1 pseudogene 1	pseudo	MFN1P1	MFN1 pseudogene 1	O	-	20201124	-
9606	441518	RTL8B	-	CXX1c|FAM127C|MAR8B|SIRH4	HGNC:HGNC:33156|Ensembl:ENSG00000212747	X	Xq26.3	retrotransposon Gag like 8B	protein-coding	RTL8B	retrotransposon Gag like 8B	O	retrotransposon Gag-like protein 8B|Sushi-Ichi retrotransposon homolog 1|family with sequence similarity 127 member C|mammalian retrotransposon derived protein 8B|mammalian retrotransposon-derived 2|protein FAM127C	20201124	-
9606	441519	CT45A3	-	CT45-3|CT45-4|CT45.3|CT45.4|CT45A4	MIM:300794|HGNC:HGNC:33268|Ensembl:ENSG00000269096	X	Xq26.3	cancer/testis antigen family 45 member A3	protein-coding	CT45A3	cancer/testis antigen family 45 member A3	O	cancer/testis antigen family 45 member A3|cancer/testis antigen 45-3|cancer/testis antigen 45-4|cancer/testis antigen 45A3|cancer/testis antigen 45A4|cancer/testis antigen CT45-3|cancer/testis antigen family 45 member A4	20201124	-
9606	441521	CT45A5	-	CT45-3|CT45-4|CT45-6|CT45.5|CT455|CT45A3|CT45A4|CT45A6|CT45A7	MIM:300796|HGNC:HGNC:33270|Ensembl:ENSG00000228836	X	Xq26.3	cancer/testis antigen family 45 member A5	protein-coding	CT45A5	cancer/testis antigen family 45 member A5	O	cancer/testis antigen family 45 member A5|Cancer/testis antigen 45-3|Cancer/testis antigen 45-4|Cancer/testis antigen 45-6|Cancer/testis antigen 45A3|Cancer/testis antigen 45A4|Cancer/testis antigen 45A6|Cancer/testis antigen 45A7|Cancer/testis antigen family 45 member A3|Cancer/testis antigen family 45 member A4|Cancer/testis antigen family 45 member A6|Cancer/testis antigen family 45 member A7|cancer/testis antigen 45-5|cancer/testis antigen 45A5|cancer/testis antigen CT45-5	20201124	-
9606	441525	SPANXN4	-	CT11.9	MIM:300667|HGNC:HGNC:33177|Ensembl:ENSG00000189326	X	Xq27.3	SPANX family member N4	protein-coding	SPANXN4	SPANX family member N4	O	sperm protein associated with the nucleus on the X chromosome N4|cancer/testis antigen family 11, member 9|nuclear-associated protein SPAN-Xn4	20201124	-
9606	441531	PGAM4	-	PGAM-B|PGAM1|PGAM3|dJ1000K24.1	MIM:300567|HGNC:HGNC:21731|Ensembl:ENSG00000226784	X	Xq21.1	phosphoglycerate mutase family member 4	protein-coding	PGAM4	phosphoglycerate mutase family member 4	O	phosphoglycerate mutase 4|phosphoglycerate mutase family 3|phosphoglycerate mutase processed protein|probable phosphoglycerate mutase 4	20201124	-
9606	441533	RPL26P37	-	RPL26_17_1822	HGNC:HGNC:36004|Ensembl:ENSG00000235175	Y	Yp11.2	ribosomal protein L26 pseudogene 37	pseudo	RPL26P37	ribosomal protein L26 pseudogene 37	O	-	20201124	-
9606	441543	TTTY6B	-	LINC00128|NCRNA00128|TTTY6|TTY6	HGNC:HGNC:31887|Ensembl:ENSG00000131548	Y	Yq11.223	testis-specific transcript, Y-linked 6B	ncRNA	TTTY6B	testis-specific transcript, Y-linked 6B	O	long intergenic non-protein coding RNA 128|testis-specific Y-linked 6, centromeric|testis-specific transcript, Y-linked 6B (non-protein coding)	20201124	-
9606	441548	BTBD7P1	-	-	HGNC:HGNC:44875	10	10p13	BTB domain containing 7 pseudogene 1	pseudo	BTBD7P1	BTB domain containing 7 pseudogene 1	O	BTB (POZ) domain containing 7 pseudogene 1	20201124	-
9606	441549	CDNF	-	ARMETL1	MIM:611233|HGNC:HGNC:24913|Ensembl:ENSG00000185267	10	10p13	cerebral dopamine neurotrophic factor	protein-coding	CDNF	cerebral dopamine neurotrophic factor	O	cerebral dopamine neurotrophic factor|ARMET-like protein 1|arginine-rich, mutated in early stage tumors-like 1|conserved dopamine neurotrophic factor	20201124	-
9606	441550	RPS4XP11	-	RPS4P11|RPS4X_2_1029	HGNC:HGNC:37013|Ensembl:ENSG00000234335	10	10p11.22	ribosomal protein S4X pseudogene 11	pseudo	RPS4XP11	ribosomal protein S4X pseudogene 11	O	ribosomal protein S4, X-linked pseudogene	20201124	-
9606	441554	DUSP8P1	-	DUSP8P|DUSP8P3|DUSPP|HVH4	HGNC:HGNC:3075	10	10q11.22	dual specificity phosphatase 8 pseudogene 1	pseudo	DUSP8P1	dual specificity phosphatase 8 pseudogene 1	O	dual specificity phosphatase 8 pseudogene 3|dual specificity phosphatase pseudogene	20201124	-
9606	441572	GAPDHP28	-	-	HGNC:HGNC:37780	10	10q23.32	glyceraldehyde 3 phosphate dehydrogenase pseudogene 28	pseudo	GAPDHP28	glyceraldehyde 3 phosphate dehydrogenase pseudogene 28	O	glyceraldehyde-3-phosphate dehydrogenase pseudogene	20201124	-
9606	441581	FRG2B	-	-	HGNC:HGNC:33518|Ensembl:ENSG00000225899	10	10q26.3	FSHD region gene 2 family member B	protein-coding	FRG2B	FSHD region gene 2 family member B	O	protein FRG2-like-1|FSHD region gene 2 protein family member B|HSA10-FRG2	20201124	-
9606	441584	SSU72P4	-	-	HGNC:HGNC:43623|Ensembl:ENSG00000283873	11	11p15.4	SSU72 pseudogene 4	pseudo	SSU72P4	SSU72 pseudogene 4	O	SSU72 RNA polymerase II CTD phosphatase homolog pseudogene 4	20201124	-
9606	441592	MRGPRX7P	-	-	HGNC:HGNC:54331|Ensembl:ENSG00000254529	11	11p15.1	MAS related GPR family member X7, pseudogene	pseudo	MRGPRX7P	MAS related GPR family member X7, pseudogene	O	MAS related GPR family member X1 pseudogene|MAS-related GPR, member X1 pseudogene	20201124	-
9606	441601	SEPTIN7P11	-	-	HGNC:HGNC:55090|Ensembl:ENSG00000255042	11	11p11.12	septin 7 pseudogene 11	pseudo	SEPTIN7P11	septin 7 pseudogene 11	O	-	20201124	-
9606	441608	OR5B3	-	OR11-239|OR5B13|OST129	HGNC:HGNC:8324|Ensembl:ENSG00000172769	11	11q12.1	olfactory receptor family 5 subfamily B member 3	protein-coding	OR5B3	olfactory receptor family 5 subfamily B member 3	O	olfactory receptor 5B3|olfactory receptor 5B13|olfactory receptor OR11-239|olfactory receptor, family 5, subfamily B, member 13	20201124	-
9606	441609	YWHAZP9	-	-	HGNC:HGNC:39030	11	11q12.1	tyrosine 3-monooxygenase/tryptophan 5-monooxygenase activation protein zeta pseudogene 9	pseudo	YWHAZP9	tyrosine 3-monooxygenase/tryptophan 5-monooxygenase activation protein zeta pseudogene 9	O	tyrosine 3-monooxygenase/tryptophan 5-monooxygenase activation protein, zeta polypeptide pseudogene	20201124	-
9606	441623	FTLP7	-	-	HGNC:HGNC:37955	11	11q23.3	ferritin light chain pseudogene 7	pseudo	FTLP7	ferritin light chain pseudogene 7	O	ferritin, light polypeptide pseudogene 7	20201124	-
9606	441630	BRI3P2	-	-	HGNC:HGNC:32543|Ensembl:ENSG00000213736	12	12p12.1	brain protein I3 pseudogene 2	pseudo	BRI3P2	brain protein I3 pseudogene 2	O	-	20201124	-
9606	441631	TSPAN11	-	VSSW1971	HGNC:HGNC:30795|Ensembl:ENSG00000110900	12	12p11.21	tetraspanin 11	protein-coding	TSPAN11	tetraspanin 11	O	tetraspanin-11|tspan-11	20201124	-
9606	441632	RPL13AP22	-	RPL13A_9_1223	HGNC:HGNC:35825|Ensembl:ENSG00000243517	12	12p11.21	ribosomal protein L13a pseudogene 22	pseudo	RPL13AP22	ribosomal protein L13a pseudogene 22	O	-	20201124	-
9606	441639	OR9K2	-	OR12-2	HGNC:HGNC:15339|Ensembl:ENSG00000170605	12	12q13.2	olfactory receptor family 9 subfamily K member 2	protein-coding	OR9K2	olfactory receptor family 9 subfamily K member 2	O	olfactory receptor 9K2|olfactory receptor OR12-2	20201124	-
9606	441641	RPL13AP23	-	RPL13A_10_1240	HGNC:HGNC:36498	12	12q13.3	ribosomal protein L13a pseudogene 23	pseudo	RPL13AP23	ribosomal protein L13a pseudogene 23	O	-	20201124	-
9606	441642	RPL7AP9	-	RPL7AP59|RPL7A_24_1258|rpL7a	HGNC:HGNC:32398|Ensembl:ENSG00000213272	12	12q21.2	ribosomal protein L7a pseudogene 9	pseudo	RPL7AP9	ribosomal protein L7a pseudogene 9	O	ribosomal protein L7a pseudogene 59	20201124	-
9606	441644	LOC441644	-	-	-	12	12q22	REST corepressor 2 pseudogene	pseudo	-	-	-	-	20201124	-
9606	441654	SMPD4P2	-	-	HGNC:HGNC:39674|Ensembl:ENSG00000229147	13	13q12.11	sphingomyelin phosphodiesterase 4 pseudogene 2	pseudo	SMPD4P2	sphingomyelin phosphodiesterase 4 pseudogene 2	O	neutral sphingomyelinase 3 pseudogene|sphingomyelin phosphodiesterase 4, neutral membrane (neutral sphingomyelinase-3) pseudogene 2	20201209	-
9606	441662	TET1P1	-	CXXC6P1	HGNC:HGNC:33586	13	13q31.2	tet methylcytosine dioxygenase 1 pseudogene 1	pseudo	TET1P1	tet methylcytosine dioxygenase 1 pseudogene 1	O	CXXC finger 6 pseudogene 1|CXXC zinc finger 6 pseudogene 1|tet oncogene 1 pseudogene 1	20201124	-
9606	441666	LOC441666	-	-	Ensembl:ENSG00000215146	10	10q11.21	zinc finger protein 91 pseudogene	pseudo	-	-	-	-	20201124	-
9606	441669	OR4Q3	-	C14orf13|HSA6|OR14-3|OR4Q4|c14_5008	HGNC:HGNC:15426	14	14q11.2	olfactory receptor family 4 subfamily Q member 3	protein-coding	OR4Q3	olfactory receptor family 4 subfamily Q member 3	O	olfactory receptor 4Q3|olfactory receptor 4Q4|olfactory receptor OR14-3|olfactory receptor, family 4, subfamily Q, member 4	20201213	-
9606	441670	OR4M1	-	OR14-7	HGNC:HGNC:14735|Ensembl:ENSG00000176299	14	14q11.2	olfactory receptor family 4 subfamily M member 1	protein-coding	OR4M1	olfactory receptor family 4 subfamily M member 1	O	olfactory receptor 4M1|olfactory receptor OR14-7	20201124	-
9606	441687	TEX21P	-	-	HGNC:HGNC:35455	14	14q23.3	testis expressed 21, pseudogene	pseudo	TEX21P	testis expressed 21, pseudogene	O	-	20201124	-
9606	441711	LOC441711	-	-	Ensembl:ENSG00000273679	15	15q11.2	RING finger protein 145-like	pseudo	-	-	-	ring finger protein 145 pseudogene	20201124	-
9606	441722	LOC441722	-	-	-	15	15q14	U2 small nuclear RNA auxiliary factor 1-like 4 pseudogene	pseudo	-	-	-	-	20201124	-
9606	441726	RPL28P4	-	RPL28_1_1435	HGNC:HGNC:36618	15	15q21.3	ribosomal protein L28 pseudogene 4	pseudo	RPL28P4	ribosomal protein L28 pseudogene 4	O	-	20201124	-
9606	441727	RPL36AP45	-	RPL36A_20_1453	HGNC:HGNC:36032|Ensembl:ENSG00000240366	15	15q24.2	ribosomal protein L36a pseudogene 45	pseudo	RPL36AP45	ribosomal protein L36a pseudogene 45	O	-	20201124	-
9606	441728	LOC441728	-	-	-	15	15q24.2	golgin-like pseudogene	pseudo	-	-	-	-	20201124	-
9606	441733	PRKXP1	-	-	HGNC:HGNC:9442	15	15q26.3	PRKX pseudogene 1	pseudo	PRKXP1	PRKX pseudogene 1	O	protein kinase, X-linked, pseudogene 1	20201124	-
9606	441736	GOLGA8VP	-	-	HGNC:HGNC:49920	15	15q26.3	golgin A8 family member V, pseudogene	pseudo	GOLGA8VP	golgin A8 family member V, pseudogene	O	-	20201124	-
9606	441744	RPS16P7	-	RPS16_4_1467	HGNC:HGNC:36505|Ensembl:ENSG00000243445	16	16p13.3	ribosomal protein S16 pseudogene 7	pseudo	RPS16P7	ribosomal protein S16 pseudogene 7	O	-	20201124	-
9606	441750	LOC441750	-	-	Ensembl:ENSG00000261748	16	16p12.3	SREBF pathway regulator in golgi 1 pseudogene	pseudo	-	-	-	-	20201124	-
9606	441768	LOC441768	-	-	-	16	16q11.2	RAB31, member RAS oncogene family pseudogene	pseudo	-	-	-	-	20201124	-
9606	441771	MT1CP	-	-	HGNC:HGNC:7395	16	16q13	metallothionein 1C, pseudogene	pseudo	MT1CP	metallothionein 1C, pseudogene	O	-	20201124	-
9606	441774	RPS4Y1P1	-	RPS4Y_1_1499	HGNC:HGNC:36893|Ensembl:ENSG00000213318	16	16q23.1	RPS4Y1 pseudogene 1	pseudo	RPS4Y1P1	RPS4Y1 pseudogene 1	O	ribosomal protein S4Y pseudogene 1	20201124	-
9606	441775	RPL18P13	-	RPL18_5_1500	HGNC:HGNC:35599|Ensembl:ENSG00000244485	16	16q23.1	ribosomal protein L18 pseudogene 13	pseudo	RPL18P13	ribosomal protein L18 pseudogene 13	O	-	20201124	-
9606	441781	RPL23AP76	-	RPL23A_31_1517	HGNC:HGNC:36555|Ensembl:ENSG00000226156	17	17p12	ribosomal protein L23a pseudogene 76	pseudo	RPL23AP76	ribosomal protein L23a pseudogene 76	O	-	20201124	-
9606	441783	ACTG1P24	-	POTENP	HGNC:HGNC:49661|Ensembl:ENSG00000226359	17	17p11.2	actin gamma 1 pseudogene 24	pseudo	ACTG1P24	actin gamma 1 pseudogene 24	O	POTE ankyrin domain family, member I pseudogene|POTE ankyrin domain family, member N, pseudogene	20201124	-
9606	441784	LOC441784	-	-	-	17	17p11.2	TBC1 domain family member 25 pseudogene	pseudo	-	-	-	-	20201124	-
9606	441795	HMGB3P27	-	-	HGNC:HGNC:39319|Ensembl:ENSG00000267132	17	17q21.2	high mobility group box 3 pseudogene 27	pseudo	HMGB3P27	high mobility group box 3 pseudogene 27	O	putative high mobility group protein B3-like protein	20201124	-
9606	441806	LOC441806	-	-	-	18	18p11.32	proteasome 26S subunit, non-ATPase 8 pseudogene	pseudo	-	-	-	proteasome (prosome, macropain) 26S subunit, non-ATPase, 8 pseudogene	20201124	-
9606	441818	WBP11P1	-	HsT3017	HGNC:HGNC:26250|Ensembl:ENSG00000260389	18	18q12.1	WBP11 pseudogene 1	pseudo	WBP11P1	WBP11 pseudogene 1	O	WW domain binding protein 11 pseudogene 1	20201124	-
9606	441843	ZNF209P	-	ZNF209	HGNC:HGNC:13000	19	19p12	zinc finger protein 209, pseudogene	pseudo	ZNF209P	zinc finger protein 209, pseudogene	O	zinc finger protein 675 pseudogene	20201124	-
9606	441849	MSRB1P1	-	-	HGNC:HGNC:43985	19	19q13.2	methionine sulfoxide reductase B1 pseudogene 1	pseudo	MSRB1P1	methionine sulfoxide reductase B1 pseudogene 1	O	selenoprotein X, 1 pseudogene	20201124	-
9606	441862	LOC441862	-	-	-	19	19q13.41	DUT pseudogene	pseudo	-	-	-	deoxyuridine triphosphatase pseudogene	20201124	-
9606	441864	TARM1	-	OLT-2	MIM:616802|HGNC:HGNC:37250|Ensembl:ENSG00000248385	19	19q13.42	T cell-interacting, activating receptor on myeloid cells 1	protein-coding	TARM1	T cell-interacting, activating receptor on myeloid cells 1	O	T-cell-interacting, activating receptor on myeloid cells protein 1|OSCAR-like transcript-2 protein	20201124	-
9606	441869	ANKRD65	-	-	HGNC:HGNC:42950|Ensembl:ENSG00000235098	1	1p36.33	ankyrin repeat domain 65	protein-coding	ANKRD65	ankyrin repeat domain 65	O	ankyrin repeat domain-containing protein 65	20201124	-
9606	441870	PRAMEF30P	-	-	HGNC:HGNC:51892	1	1p36.21	PRAME family member 30, pseudogene	pseudo	PRAMEF30P	PRAME family member 30, pseudogene	O	-	20201124	-
9606	441871	PRAMEF7	-	-	HGNC:HGNC:28415|Ensembl:ENSG00000204510	1	1p36.21	PRAME family member 7	protein-coding	PRAMEF7	PRAME family member 7	O	PRAME family member 7	20201124	-
9606	441873	PRAMEF25	-	-	HGNC:HGNC:49179|Ensembl:ENSG00000229571	1	1p36.21	PRAME family member 25	protein-coding	PRAMEF25	PRAME family member 25	O	PRAME family member 25|putative PRAME family member 25	20201124	-
9606	441876	RPS16P1	-	RPS16_1_14	HGNC:HGNC:36462|Ensembl:ENSG00000178715	1	1p36.21	ribosomal protein S16 pseudogene 1	pseudo	RPS16P1	ribosomal protein S16 pseudogene 1	O	-	20201124	-
9606	441878	RPS4XP4	-	RPS4P4|RPS4X_1_17	HGNC:HGNC:36545|Ensembl:ENSG00000215520	1	1p36.12	ribosomal protein S4X pseudogene 4	pseudo	RPS4XP4	ribosomal protein S4X pseudogene 4	O	-	20201124	-
9606	441880	LOC441880	-	-	Ensembl:ENSG00000215899	1	1p35.2	eukaryotic translation elongation factor 1 alpha 2 pseudogene	pseudo	-	-	-	-	20201124	-
9606	441884	CALR4P	-	-	HGNC:HGNC:35456	1	1p32.3	calreticulin 4, pseudogene	pseudo	CALR4P	calreticulin 4, pseudogene	O	-	20201124	-
9606	441887	LOC441887	-	-	Ensembl:ENSG00000236674	1	1p31.3	DnaJ heat shock protein family (Hsp40) member C7 pseudogene	pseudo	-	-	-	DnaJ (Hsp40) homolog, subfamily C, member 7 pseudogene	20201124	-
9606	441891	WDR82P2	-	WDR82C	HGNC:HGNC:33513	1	1p22.1	WD repeat domain 82 pseudogene 2	pseudo	WDR82P2	WD repeat domain 82 pseudogene 2	O	WDR82 pseudogene 2	20201124	-
9606	441893	GAPDHP29	-	-	HGNC:HGNC:37781	1	1p21.3	glyceraldehyde 3 phosphate dehydrogenase pseudogene 29	pseudo	GAPDHP29	glyceraldehyde 3 phosphate dehydrogenase pseudogene 29	O	-	20201124	-
9606	441896	RPL7P8	-	RPL7_2_84	HGNC:HGNC:35914	1	1p13.3	ribosomal protein L7 pseudogene 8	pseudo	RPL7P8	ribosomal protein L7 pseudogene 8	O	-	20201124	-
9606	441897	PGBP	-	PGCP1	HGNC:HGNC:39503|Ensembl:ENSG00000227179	1	1p13.2	pepsinogen B, pseudogene	pseudo	PGBP	pepsinogen B, pseudogene	O	progastricsin (pepsinogen C) pseudogene 1|progastricsin pseudogene 1	20201124	-
9606	441898	RPS15AP9	-	RPS15A_2_91	HGNC:HGNC:36164	1	1p13.1	ribosomal protein S15a pseudogene 9	pseudo	RPS15AP9	ribosomal protein S15a pseudogene 9	O	-	20201124	-
9606	441899	VPS25P1	-	-	HGNC:HGNC:44250	1	1p12	VPS25 pseudogene 1	pseudo	VPS25P1	VPS25 pseudogene 1	O	vacuolar protein sorting 25 homolog pseudogene 1	20201124	-
9606	441900	HSD3BP3	-	-	HGNC:HGNC:5221	1	1p12	hydroxy-delta-5-steroid dehydrogenase, 3 beta, pseudogene 3	pseudo	HSD3BP3	hydroxy-delta-5-steroid dehydrogenase, 3 beta, pseudogene 3	O	-	20201124	-
9606	441904	SSBL4P	-	-	HGNC:HGNC:54985	1	1q21.1	SSB like 4, pseudogene	pseudo	SSBL4P	SSB like 4, pseudogene	O	autoantigen La-like	20201124	-
9606	441907	LOC441907	-	-	Ensembl:ENSG00000223945	1	1q21.2	ribosomal protein L6 pseudogene	pseudo	-	-	-	-	20201209	-
9606	441908	NBPF18P	-	-	HGNC:HGNC:31998	1	1q21.3	NBPF member 18, pseudogene	pseudo	NBPF18P	NBPF member 18, pseudogene	O	neuroblastoma breakpoint family member 18, pseudogene	20201124	-
9606	441911	OR10J3	-	OR1-25|OR10J3P	HGNC:HGNC:14992|Ensembl:ENSG00000196266	1	1q23.2	olfactory receptor family 10 subfamily J member 3	protein-coding	OR10J3	olfactory receptor family 10 subfamily J member 3	O	olfactory receptor 10J3|olfactory receptor OR1-25 pseudogene|olfactory receptor, family 10, subfamily J, member 3 pseudogene	20201213	-
9606	441914	LOC441914	-	-	-	1	1q24.2	dynactin subunit 5 pseudogene	pseudo	-	-	-	dynactin 5 (p25) pseudogene	20201124	-
9606	441915	SLC25A38P1	-	-	HGNC:HGNC:43858	1	1q24.3	solute carrier family 25 member 38 pseudogene 1	pseudo	SLC25A38P1	solute carrier family 25 member 38 pseudogene 1	O	-	20201124	-
9606	441925	BECN2	-	BECN1L1|BECN1P1	MIM:615687|HGNC:HGNC:38606|Ensembl:ENSG00000196289	1	1q43	beclin 2	protein-coding	BECN2	beclin 2	O	beclin-2|Beclin-1-like protein 1|beclin-1 autophagy-related pseudogene 1	20201124	-
9606	441931	VN1R17P	-	GPCR	HGNC:HGNC:37331	1	1q44	vomeronasal 1 receptor 17 pseudogene	pseudo	VN1R17P	vomeronasal 1 receptor 17 pseudogene	O	putative G-protein coupled receptor	20201124	-
9606	441932	OR2W5P	-	OR2W5|OST722	HGNC:HGNC:15424|Ensembl:ENSG00000203664	1	1q44	olfactory receptor family 2 subfamily W member 5 pseudogene	pseudo	OR2W5P	olfactory receptor family 2 subfamily W member 5 pseudogene	O	olfactory receptor 2W5|olfactory receptor, family 2, subfamily W, member 5|putative olfactory receptor 2W5	20201124	-
9606	441933	OR13G1	-	OR1-37	MIM:611677|HGNC:HGNC:14999|Ensembl:ENSG00000197437	1	1q44	olfactory receptor family 13 subfamily G member 1	protein-coding	OR13G1	olfactory receptor family 13 subfamily G member 1	O	olfactory receptor 13G1|olfactory receptor OR1-37	20201213	-
9606	441940	LIN28AP3	-	-	HGNC:HGNC:38057	20	20p12.2	LIN28A pseudogene 3	pseudo	LIN28AP3	LIN28A pseudogene 3	O	lin-28 homolog A pseudogene 3	20201124	-
9606	441951	ZFAS1	-	C20orf199|HSUP1|HSUP2|NCRNA00275|ZNFX1-AS1	HGNC:HGNC:33101|Ensembl:ENSG00000177410	20	20q13.13	ZNFX1 antisense RNA 1	ncRNA	ZFAS1	ZNFX1 antisense RNA 1	O	ZNFX1 antisense RNA 1 (non-protein coding)|ZNFX1 antisense gene protein 1	20201227	-
9606	441957	FEM1AP1	-	FEM1DP	HGNC:HGNC:17219|Ensembl:ENSG00000229231	21	21q11.2	fem-1 homolog A pseudogene 1	pseudo	FEM1AP1	fem-1 homolog A pseudogene 1	O	fem-1 homolog d pseudogene	20201124	-
9606	441958	GXYLT1P2	-	-	HGNC:HGNC:39677	21	21q11.2	GXYLT1 pseudogene 2	pseudo	GXYLT1P2	GXYLT1 pseudogene 2	O	glucoside xylosyltransferase 1 pseudogene 2|glycosyltransferase 8 domain containing 3 pseudogene	20201124	-
9606	441996	LOC441996	-	-	Ensembl:ENSG00000235485	22	22q12.3	aconitase 2, mitochondrial pseudogene	pseudo	-	-	-	-	20201124	-
9606	442006	NPM1P48	-	-	HGNC:HGNC:45227|Ensembl:ENSG00000231821	2	2p25.2	nucleophosmin 1 pseudogene 48	pseudo	NPM1P48	nucleophosmin 1 pseudogene 48	O	nucleophosmin (nucleolar phosphoprotein B23, numatrin) pseudogene|nucleophosmin 1 (nucleolar phosphoprotein B23, numatrin) pseudogene 48	20201124	-
9606	442013	LDHAP3	-	LDHAL3	HGNC:HGNC:6538	2	2p21	lactate dehydrogenase A pseudogene 3	pseudo	LDHAP3	lactate dehydrogenase A pseudogene 3	O	lactate dehydrogenase A-like 3	20201124	-
9606	442017	IFITM3P9	-	-	HGNC:HGNC:54548	2	2p16.1	IFITM3 pseudogene 9	pseudo	IFITM3P9	IFITM3 pseudogene 9	O	interferon induced transmembrane protein 3 pseudogene	20201124	-
9606	442028	LOC442028	-	-	Ensembl:ENSG00000259848	2	2q11.1	uncharacterized LOC442028	ncRNA	-	-	-	-	20201124	-
9606	442038	SULT1C3	-	ST1C3	MIM:617151|HGNC:HGNC:33543|Ensembl:ENSG00000196228	2	2q12.3	sulfotransferase family 1C member 3	protein-coding	SULT1C3	sulfotransferase family 1C member 3	O	sulfotransferase 1C3|sulfotransferase family, cytosolic, 1C, member 3	20201213	-
9606	442041	LOC442041	-	-	Ensembl:ENSG00000230650	2	2q13	zinc finger protein 532 pseudogene	pseudo	-	-	-	-	20201124	-
9606	442042	POLR2DP1	-	-	HGNC:HGNC:54764	2	2q14.1	POLR2D pseudogene 1	pseudo	POLR2DP1	POLR2D pseudogene 1	O	RNA polymerase II subunit D pseudogene|polymerase (RNA) II subunit D pseudogene	20201124	-
9606	442058	RPA3P1	-	-	HGNC:HGNC:54790	2	2q31.1	RPA3 pseudogene 1	pseudo	RPA3P1	RPA3 pseudogene 1	O	replication protein A3, 14kDa pseudogene	20201124	-
9606	442060	SAP18P2	-	-	HGNC:HGNC:51568	2	2q31.3	SAP18 pseudogene 2	pseudo	SAP18P2	SAP18 pseudogene 2	O	Sin3A-associated protein, 18kDa pseudogene	20201124	-
9606	442063	PIMREGP1	-	-	HGNC:HGNC:54612	2	2q33.1	PIMREG pseudogene 1	pseudo	PIMREGP1	PIMREG pseudogene 1	O	PICALM interacting mitotic regulator pseudogene|family with sequence similarity 64 member A pseudogene	20201124	-
9606	442064	LOC442064	-	-	-	2	2q33.2	phosphatidylinositol glycan anchor biosynthesis class Y pseudogene	pseudo	-	-	-	-	20201124	-
9606	442075	EMC3-AS1	-	-	HGNC:HGNC:49223	3	3p25.3	EMC3 antisense RNA 1	ncRNA	EMC3-AS1	EMC3 antisense RNA 1	O	-	20201124	-
9606	442078	KRT8P18	-	-	HGNC:HGNC:33370|Ensembl:ENSG00000228767	3	3p22.3	keratin 8 pseudogene 18	pseudo	KRT8P18	keratin 8 pseudogene 18	O	-	20201124	-
9606	442083	HSP90AB5P	-	HSP90BE	HGNC:HGNC:32539|Ensembl:ENSG00000223738	3	3p12.3	heat shock protein 90 alpha family class B member 5, pseudogene	pseudo	HSP90AB5P	heat shock protein 90 alpha family class B member 5, pseudogene	O	heat shock protein 90kDa alpha (cytosolic), class B member 1 pseudogene|heat shock protein 90kDa alpha (cytosolic), class B member 5, pseudogene|heat shock protein 90kDa alpha family class B member 5, pseudogene|heat shock protein HSP 90-beta	20201124	-
9606	442086	RPL10P7	-	RPL10_2_395	HGNC:HGNC:35974|Ensembl:ENSG00000242052	3	3q13.33	ribosomal protein L10 pseudogene 7	pseudo	RPL10P7	ribosomal protein L10 pseudogene 7	O	-	20201124	-
9606	442087	LOC442087	-	-	Ensembl:ENSG00000240882	3	3q13.33	PTOV1, extended AT-hook containing adaptor protein pseudogene	pseudo	-	-	-	prostate tumor overexpressed 1 pseudogene	20201124	-
9606	442097	ACTG1P23	-	-	HGNC:HGNC:51503|Ensembl:ENSG00000230362	3	3q26.31	actin gamma 1 pseudogene 23	pseudo	ACTG1P23	actin gamma 1 pseudogene 23	O	-	20201124	-
9606	442098	MTHFD2P7	-	-	HGNC:HGNC:48865|Ensembl:ENSG00000181260	3	3q26.33	methylenetetrahydrofolate dehydrogenase (NADP+ dependent) 2, methenyltetrahydrofolate cyclohydrolase pseudogene 7	pseudo	MTHFD2P7	methylenetetrahydrofolate dehydrogenase (NADP+ dependent) 2, methenyltetrahydrofolate cyclohydrolase pseudogene 7	O	-	20201124	-
9606	442101	OR7E162P	-	OR7E77|OR7E77P|OST060	HGNC:HGNC:28374|Ensembl:ENSG00000234386	4	4p16.3	olfactory receptor family 7 subfamily E member 162 pseudogene	pseudo	OR7E162P	olfactory receptor family 7 subfamily E member 162 pseudogene	O	olfactory receptor, family 7, subfamily E, member 77 pseudogene	20201124	-
9606	442104	OR7E86P	-	-	HGNC:HGNC:14694|Ensembl:ENSG00000248364	4	4p16.1	olfactory receptor family 7 subfamily E member 86 pseudogene	pseudo	OR7E86P	olfactory receptor family 7 subfamily E member 86 pseudogene	O	seven transmembrane helix receptor	20201124	-
9606	442105	OR7E85P	-	OR7E118P|OR7E88P	HGNC:HGNC:14692|Ensembl:ENSG00000250884	4	4p16.1	olfactory receptor family 7 subfamily E member 85 pseudogene	pseudo	OR7E85P	olfactory receptor family 7 subfamily E member 85 pseudogene	O	olfactory receptor, family 7, subfamily E, member 118 pseudogene|olfactory receptor, family 7, subfamily E, member 88 pseudogene|seven transmembrane helix receptor	20201124	-
9606	442108	RPL22P13	-	RPL22_7_478	HGNC:HGNC:36352|Ensembl:ENSG00000242670	4	4q12	ribosomal protein L22 pseudogene 13	pseudo	RPL22P13	ribosomal protein L22 pseudogene 13	O	-	20201124	-
9606	442112	SERBP1P5	-	-	HGNC:HGNC:44632	4	4q21.21	SERPINE1 mRNA binding protein 1 pseudogene 5	pseudo	SERBP1P5	SERPINE1 mRNA binding protein 1 pseudogene 5	O	-	20201124	-
9606	442113	LOC442113	-	-	-	4	4q21.22	protein tyrosine phosphatase non-receptor type 11 pseudogene	pseudo	-	-	-	-	20201124	-
9606	442114	KRT19P3	-	-	HGNC:HGNC:33424|Ensembl:ENSG00000249681	4	4q25	keratin 19 pseudogene 3	pseudo	KRT19P3	keratin 19 pseudogene 3	O	-	20201124	-
9606	442117	GALNTL6	-	GALNACT20|GALNT17|GalNAc-T6L	MIM:615138|HGNC:HGNC:33844|Ensembl:ENSG00000174473	4	4q34.1	polypeptide N-acetylgalactosaminyltransferase like 6	protein-coding	GALNTL6	polypeptide N-acetylgalactosaminyltransferase like 6	O	polypeptide N-acetylgalactosaminyltransferase-like 6|GaNTase 17|GalNAc transferase 17|UDP-GalNAc:polypeptide N-acetylgalactosaminyltransferase 17|UDP-N-acetyl-alpha-D-galactosamine:polypeptide N-acetylgalactosaminyltransferase 20|UDP-N-acetyl-alpha-D-galactosamine:polypeptide N-acetylgalactosaminyltransferase-like 6|galNAc-T17|polypeptide GalNAc transferase 17|polypeptide GalNAc transferase-like 6|pp-GaNTase 17|protein-UDP acetylgalactosaminyltransferase 17|putative polypeptide N-acetylgalactosaminyltransferase 17	20201213	-
9606	442131	ALG3P1	-	-	HGNC:HGNC:45159|Ensembl:ENSG00000251568	5	5p15.32	ALG3 pseudogene 1	pseudo	ALG3P1	ALG3 pseudogene 1	O	ALG3, alpha-1,3- mannosyltransferase pseudogene 1|NOT56L pseudogene|asparagine-linked glycosylation 3, alpha-1,3- mannosyltransferase homolog pseudogene	20201124	-
9606	442132	LOC442132	-	-	-	5	5p15.31	golgin A6 family-like 1 pseudogene	pseudo	-	-	-	-	20201124	-
9606	442142	SOX30P1	-	-	HGNC:HGNC:35122	5	5q33.3	SOX30 pseudogene 1	pseudo	SOX30P1	SOX30 pseudogene 1	O	SRY (sex determining region Y)-box 30 pseudogene 1|SRY-box 30 pseudogene 1	20201124	-
9606	442153	PSMC1P11	-	-	HGNC:HGNC:39786|Ensembl:ENSG00000217385	6	6p25.1	proteasome 26S subunit, ATPase 1 pseudogene 11	pseudo	PSMC1P11	proteasome 26S subunit, ATPase 1 pseudogene 11	O	proteasome (prosome, macropain) 26S subunit, ATPase, 1 pseudogene 11	20201124	-
9606	442155	LOC442155	-	-	Ensembl:ENSG00000220685	6	6p25.1	transcription factor B2, mitochondrial pseudogene	pseudo	-	-	-	-	20201124	-
9606	442156	PKMP5	-	-	HGNC:HGNC:44247	6	6p25.1	pyruvate kinase M1/2 pseudogene 5	pseudo	PKMP5	pyruvate kinase M1/2 pseudogene 5	O	pyruvate kinase, muscle pseudogene 5	20201124	-
9606	442157	HNRNPLP1	-	-	HGNC:HGNC:48748|Ensembl:ENSG00000233503	6	6p24.3	heterogeneous nuclear ribonucleoprotein L pseudogene 1	pseudo	HNRNPLP1	heterogeneous nuclear ribonucleoprotein L pseudogene 1	O	-	20201124	-
9606	442158	RPS26P29	-	RPS26_6_653	HGNC:HGNC:36456	6	6p24.3	ribosomal protein S26 pseudogene 29	pseudo	RPS26P29	ribosomal protein S26 pseudogene 29	O	40S ribosomal protein S26 pseudogene	20201124	-
9606	442160	RPL21P62	-	RPL21_23_656	HGNC:HGNC:36843|Ensembl:ENSG00000229765	6	6p24.3	ribosomal protein L21 pseudogene 62	pseudo	RPL21P62	ribosomal protein L21 pseudogene 62	O	-	20201124	-
9606	442161	LOC442161	-	-	-	6	6p24.3	ribosomal protein L7 like 1 pseudogene	pseudo	-	-	-	-	20201124	-
9606	442162	RPS4XP7	-	RPS4P7|RPS4X_3_659	HGNC:HGNC:36885|Ensembl:ENSG00000218265	6	6p23	ribosomal protein S4X pseudogene 7	pseudo	RPS4XP7	ribosomal protein S4X pseudogene 7	O	ribosomal protein S4, X-linked pseudogene	20201124	-
9606	442164	DDX18P3	-	-	HGNC:HGNC:33966|Ensembl:ENSG00000217414	6	6p22.3	DEAD-box helicase 18 pseudogene 3	pseudo	DDX18P3	DEAD-box helicase 18 pseudogene 3	O	DEAD (Asp-Glu-Ala-Asp) box polypeptide 18 pseudogene 3	20201124	-
9606	442167	ASS1P1	-	ASSP1	HGNC:HGNC:759|Ensembl:ENSG00000220517	6	6p22.3	argininosuccinate synthetase 1 pseudogene 1	pseudo	ASS1P1	argininosuccinate synthetase 1 pseudogene 1	O	argininosuccinate synthetase pseudogene 1	20201124	-
9606	442171	RPL10P2	-	RPL10_2_670|RPL10p|bA209A2.1	HGNC:HGNC:13975|Ensembl:ENSG00000174572	6	6p22.1	ribosomal protein L10 pseudogene 2	pseudo	RPL10P2	ribosomal protein L10 pseudogene 2	O	-	20201124	-
9606	442172	LOC442172	-	-	Ensembl:ENSG00000270935	6	6p22.1	cell division cycle associated 7 pseudogene	pseudo	-	-	-	-	20201124	-
9606	442175	RPLP2P1	-	RPLP2_1_671|dJ408B20.3	HGNC:HGNC:18724|Ensembl:ENSG00000214374	6	6p22.1	ribosomal protein lateral stalk subunit P2 pseudogene 1	pseudo	RPLP2P1	ribosomal protein lateral stalk subunit P2 pseudogene 1	O	ribosomal protein LP2 pseudogene|ribosomal protein, large P2, pseudogene 1	20201124	-
9606	442179	OR1F12	-	OR1F12P|OR1F12Q|OR6-12|hs6M1-35P	HGNC:HGNC:13964|Ensembl:ENSG00000220721	6	6p22.1	olfactory receptor family 1 subfamily F member 12	protein-coding	OR1F12	olfactory receptor family 1 subfamily F member 12	O	olfactory receptor 1F12|olfactory receptor OR6-12|seven transmembrane helix receptor	20201124	-
9606	442181	RPSAP2	-	LAMR1P2|RPSA_15_672|bA60E24.1	HGNC:HGNC:18771|Ensembl:ENSG00000237425	6	6p22.1	ribosomal protein SA pseudogene 2	pseudo	RPSAP2	ribosomal protein SA pseudogene 2	O	laminin receptor 1 pseudogene 2	20201124	-
9606	442183	OR2P1P	-	hs6M1-26	HGNC:HGNC:8272|Ensembl:ENSG00000236909	6	6p22.1	olfactory receptor family 2 subfamily P member 1 pseudogene	pseudo	OR2P1P	olfactory receptor family 2 subfamily P member 1 pseudogene	O	-	20201124	-
9606	442184	OR2B3	-	6M1-1|OR2B3P|OR6-14|OR6-4	HGNC:HGNC:8238|Ensembl:ENSG00000204703	6	6p22.1	olfactory receptor family 2 subfamily B member 3	protein-coding	OR2B3	olfactory receptor family 2 subfamily B member 3	O	putative olfactory receptor 2B3|hs6M1-1|olfactory receptor 6-4|olfactory receptor OR6-14	20201124	-
9606	442185	OR2J1	-	6M1-4P|OR2J1P|OR6-15|OR6-5|dJ80I19.2|hs6M1-4	HGNC:HGNC:8259|Ensembl:ENSG00000204702	6	6p22.1	olfactory receptor family 2 subfamily J member 1	protein-coding	OR2J1	olfactory receptor family 2 subfamily J member 1	O	olfactory receptor 2J1|olfactory receptor 6-5|olfactory receptor OR6-15|olfactory receptor, family 2, subfamily J, member 1 pseudogene	20201124	-
9606	442186	OR2J3	-	6M1-3|C3HEXS|HS6M1-3|OR6-16|OR6-6|OR6.3.6|ORL671	MIM:615016|HGNC:HGNC:8261|Ensembl:ENSG00000204701	6	6p22.1	olfactory receptor family 2 subfamily J member 3	protein-coding	OR2J3	olfactory receptor family 2 subfamily J member 3	O	olfactory receptor 2J3|olfactory receptor 6-6|olfactory receptor OR6-16	20201124	-
9606	442188	OR2J4P	-	OR6-20|OR6-9|dJ80I19.5|hs6M1-5	HGNC:HGNC:8262|Ensembl:ENSG00000224233	6	6p22.1	olfactory receptor family 2 subfamily J member 4 pseudogene	pseudo	OR2J4P	olfactory receptor family 2 subfamily J member 4 pseudogene	O	olfactory receptor OR6-20|seven transmembrane helix receptor	20201124	-
9606	442189	OR2H4P	-	6M1-7P|OR2H4|OR6-21|OR6-3|dJ80I19.6|hs6M1-7	HGNC:HGNC:8255	6	6p22.1	olfactory receptor family 2 subfamily H member 4 pseudogene	pseudo	OR2H4P	olfactory receptor family 2 subfamily H member 4 pseudogene	O	olfactory receptor OR6-21 pseudogene	20201124	-
9606	442190	OR2B4P	-	hs6M1-22	HGNC:HGNC:8239	6	6p22.1	olfactory receptor family 2 subfamily B member 4 pseudogene	pseudo	OR2B4P	olfactory receptor family 2 subfamily B member 4 pseudogene	O	-	20201124	-
9606	442191	OR14J1	-	OR5U1|OR6-25|bA150A6.4|hs6M1-28	HGNC:HGNC:13971|Ensembl:ENSG00000204695	6	6p22.1	olfactory receptor family 14 subfamily J member 1	protein-coding	OR14J1	olfactory receptor family 14 subfamily J member 1	O	olfactory receptor 14J1|olfactory receptor 5U1|olfactory receptor OR6-25|olfactory receptor, family 5, subfamily U member 1	20201124	-
9606	442192	DDX6P1	-	DDX6-Lp|DDX6P|bA150A6.3	HGNC:HGNC:13948	6	6p22.1	DEAD-box helicase 6 pseudogene 1	pseudo	DDX6P1	DEAD-box helicase 6 pseudogene 1	O	DEAD (Asp-Glu-Ala-Asp) box helicase 6 pseudogene 1|DEAD (Asp-Glu-Ala-Asp) box polypeptide 6 pseudogene 1|DEAD/H (Asp-Glu-Ala-Asp/His) box polypeptide 6 pseudogene	20201124	-
9606	442194	OR10C1	-	OR10C1P|OR10C2|OR6-31|hs6M1-17	HGNC:HGNC:8165|Ensembl:ENSG00000206474	6	6p22.1	olfactory receptor family 10 subfamily C member 1	protein-coding	OR10C1	olfactory receptor family 10 subfamily C member 1	O	olfactory receptor 10C1|olfactory receptor 10C2|olfactory receptor OR6-31|olfactory receptor, family 10, subfamily C, member 2|seven transmembrane helix receptor	20201208	-
9606	442195	RPS17P1	-	RPS17_3_674|RPS17p|dJ994E9.1	HGNC:HGNC:13982|Ensembl:ENSG00000213900	6	6p22.1	ribosomal protein S17 pseudogene 1	pseudo	RPS17P1	ribosomal protein S17 pseudogene 1	O	-	20201124	-
9606	442197	OR2I1P	-	HS6M1-14|OR2I1|OR2I2|OR2I3P|OR2I4P|OR2I5P|OR2I6|OR2I7P|OR2I8P|OR2I9P|OR6-1|OR6-34	HGNC:HGNC:8258	6	6p22.1	olfactory receptor family 2 subfamily I member 1 pseudogene	pseudo	OR2I1P	olfactory receptor family 2 subfamily I member 1 pseudogene	O	olfactory receptor OR6-1 pseudogene|olfactory receptor OR6-34 pseudogene|olfactory receptor, family 2, subfamily I, member 2|olfactory receptor, family 2, subfamily I, member 3 pseudogene|olfactory receptor, family 2, subfamily I, member 4 pseudogene|olfactory receptor, family 2, subfamily I, member 5 pseudogene|olfactory receptor, family 2, subfamily I, member 6|olfactory receptor, family 2, subfamily I, member 7 pseudogene|olfactory receptor, family 2, subfamily I, member 8 pseudogene|olfactory receptor, family 2, subfamily I, member 9 pseudogene|seven transmembrane helix receptor	20201124	-
9606	442204	MYL12BP3	-	BING3|MYL8P	HGNC:HGNC:7589	6	6p21.32	MYL12B pseudogene 3	pseudo	MYL12BP3	MYL12B pseudogene 3	O	myosin light chain 8, pseudogene|myosin, light chain 12B, regulatory pseudogene|myosin, light polypeptide 8, pseudogene	20201209	-
9606	442205	KRT18P9	-	bA513I15.2	HGNC:HGNC:17767|Ensembl:ENSG00000271231	6	6p21.31	keratin 18 pseudogene 9	pseudo	KRT18P9	keratin 18 pseudogene 9	O	keratin 18 pseudogene 8	20201124	-
9606	442206	GPR166P	-	GPCR|PGR9	HGNC:HGNC:23626|Ensembl:ENSG00000220349	6	6p21.2	G protein-coupled receptor 166 pseudogene	pseudo	GPR166P	G protein-coupled receptor 166 pseudogene	O	growth hormone secretagogue receptor pseudogene	20201124	-
9606	442210	TUBBP9	-	-	HGNC:HGNC:42178|Ensembl:ENSG00000220586	6	6p21.2	tubulin beta class I pseudogene 9	pseudo	TUBBP9	tubulin beta class I pseudogene 9	O	-	20201124	-
9606	442211	ATP6V0CP3	-	-	HGNC:HGNC:40001	6	6p21.1	ATPase H+ transporting V0 subunit c pseudogene 3	pseudo	ATP6V0CP3	ATPase H+ transporting V0 subunit c pseudogene 3	O	ATPase H+ transporting subunit c pseudogene 3|ATPase, H+ transporting, lysosomal 16kDa, V0 subunit c pseudogene 3	20201124	-
9606	442213	PTCHD4	-	C6orf138|PTCH53|dJ402H5.2	MIM:616908|HGNC:HGNC:21345|Ensembl:ENSG00000244694	6	6p12.3	patched domain containing 4	protein-coding	PTCHD4	patched domain containing 4	O	patched domain-containing protein 4|p53-regulated patched protein|patched domain-containing protein C6orf138	20201124	-
9606	442215	EEF1A1P42	-	-	HGNC:HGNC:48927|Ensembl:ENSG00000277043	6	6p12.3	eukaryotic translation elongation factor 1 alpha 1 pseudogene 42	pseudo	EEF1A1P42	eukaryotic translation elongation factor 1 alpha 1 pseudogene 42	O	-	20201124	-
9606	442216	RPS17P5	-	RPS17L4|RPS17_4_700|dJ753D5.2	HGNC:HGNC:21352|Ensembl:ENSG00000060303	6	6p12.3	ribosomal protein S17 pseudogene 5	pseudo	RPS17P5	ribosomal protein S17 pseudogene 5	O	ribosomal protein S17-like 4	20201124	-
9606	442217	RPL31P28	-	RPL31_12_703	HGNC:HGNC:36253|Ensembl:ENSG00000219863	6	6p12.1	ribosomal protein L31 pseudogene 28	pseudo	RPL31P28	ribosomal protein L31 pseudogene 28	O	-	20201124	-
9606	442218	RPL31P33	-	RPL31_13_704	HGNC:HGNC:36886|Ensembl:ENSG00000218049	6	6p12.1	ribosomal protein L31 pseudogene 33	pseudo	RPL31P33	ribosomal protein L31 pseudogene 33	O	-	20201124	-
9606	442221	RCC2P7	-	-	HGNC:HGNC:42383	6	6p12.1	regulator of chromosome condensation 2 pseudogene 7	pseudo	RCC2P7	regulator of chromosome condensation 2 pseudogene 7	O	-	20201124	-
9606	442225	LOC442225	-	-	Ensembl:ENSG00000217477	6	6q12	keratin, type II pseudogene	pseudo	-	-	-	-	20201124	-
9606	442227	EEF1B2P5	-	-	HGNC:HGNC:32476|Ensembl:ENSG00000225121	6	6q12	eukaryotic translation elongation factor 1 beta 2 pseudogene 5	pseudo	EEF1B2P5	eukaryotic translation elongation factor 1 beta 2 pseudogene 5	O	-	20201209	-
9606	442229	SLC25A51P1	-	MCART3P|bA707M13.1	HGNC:HGNC:23325	6	6q12	SLC25A51 pseudogene 1	pseudo	SLC25A51P1	SLC25A51 pseudogene 1	O	mitochondrial carrier triple repeat 3 pseudogene|solute carrier family 25 member 51 pseudogene 1	20201124	-
9606	442231	GAPDHP63	-	GAPDHL8|GAPDL8	HGNC:HGNC:4157	6	6q14.1	glyceraldehyde 3 phosphate dehydrogenase pseudogene 63	pseudo	GAPDHP63	glyceraldehyde 3 phosphate dehydrogenase pseudogene 63	O	glyceraldehyde-3-phosphate dehydrogenase-like 8, pseudogene	20201124	-
9606	442232	RPL17P25	-	RPL17_6_718	HGNC:HGNC:36844|Ensembl:ENSG00000219547	6	6q14.1	ribosomal protein L17 pseudogene 25	pseudo	RPL17P25	ribosomal protein L17 pseudogene 25	O	-	20201124	-
9606	442233	SMARCE1P2	-	-	HGNC:HGNC:39732|Ensembl:ENSG00000226309	6	6q14.3	SWI/SNF related, matrix associated, actin dependent regulator of chromatin, subfamily e, member 1 pseudogene 2	pseudo	SMARCE1P2	SWI/SNF related, matrix associated, actin dependent regulator of chromatin, subfamily e, member 1 pseudogene 2	O	-	20201124	-
9606	442234	RCN1P1	-	-	HGNC:HGNC:39205	6	6q14.3	reticulocalbin 1 pseudogene 1	pseudo	RCN1P1	reticulocalbin 1 pseudogene 1	O	reticulocalbin 1, EF-hand calcium binding domain pseudogene 1	20201124	-
9606	442236	KRT18P50	-	-	HGNC:HGNC:33420|Ensembl:ENSG00000219941	6	6q16.1	keratin 18 pseudogene 50	pseudo	KRT18P50	keratin 18 pseudogene 50	O	-	20201124	-
9606	442237	RPS7P8	-	RPS7_4_725	HGNC:HGNC:35710|Ensembl:ENSG00000213183	6	6q16.1	ribosomal protein S7 pseudogene 8	pseudo	RPS7P8	ribosomal protein S7 pseudogene 8	O	-	20201124	-
9606	442239	PRDX2P4	-	-	HGNC:HGNC:44969	6	6q16.3	peroxiredoxin 2 pseudogene 4	pseudo	PRDX2P4	peroxiredoxin 2 pseudogene 4	O	-	20201124	-
9606	442240	ZNF259P1	-	354J5|ZNF259P	HGNC:HGNC:13052	6	6q21	zinc finger protein 259 pseudogene 1	pseudo	ZNF259P1	zinc finger protein 259 pseudogene 1	O	zinc finger protein 259, pseudogene	20201124	-
9606	442242	RPL7P28	-	RPL7_12_736	HGNC:HGNC:35899|Ensembl:ENSG00000218632	6	6q21	ribosomal protein L7 pseudogene 28	pseudo	RPL7P28	ribosomal protein L7 pseudogene 28	O	-	20201124	-
9606	442244	LOC442244	-	-	-	6	6q21	PDGFA associated protein 1 pseudogene	pseudo	-	-	-	-	20201124	-
9606	442245	GSTM2P1	-	-	HGNC:HGNC:38009	6	6q21	glutathione S-transferase mu 2 pseudogene 1	pseudo	GSTM2P1	glutathione S-transferase mu 2 pseudogene 1	O	glutathione S-transferase mu 2 (muscle) pseudogene 1	20201124	-
9606	442247	RFPL4B	-	RNF211	HGNC:HGNC:33264|Ensembl:ENSG00000251258	6	6q21	ret finger protein like 4B	protein-coding	RFPL4B	ret finger protein like 4B	O	ret finger protein-like 4B|RING finger protein 211	20201124	-
9606	442249	KRT18P65	-	-	HGNC:HGNC:48892|Ensembl:ENSG00000215807	6	6q21	keratin 18 pseudogene 65	pseudo	KRT18P65	keratin 18 pseudogene 65	O	-	20201124	-
9606	442252	KRT18P22	-	-	HGNC:HGNC:33390|Ensembl:ENSG00000218153	6	6q22.1	keratin 18 pseudogene 22	pseudo	KRT18P22	keratin 18 pseudogene 22	O	-	20201124	-
9606	442253	NEPNP	-	NEPN|NPN	HGNC:HGNC:33184	6	6q22.1	nephrocan, pseudogene	pseudo	NEPNP	nephrocan, pseudogene	O	NEPN pseudogene|asporin pseudogene	20201124	-
9606	442255	SLC25A5P7	-	ANTP7	HGNC:HGNC:513	6	6q22.31	solute carrier family 25 member 5 pseudogene 7	pseudo	SLC25A5P7	solute carrier family 25 member 5 pseudogene 7	O	adenine nucleotide translocator pseudogene 7 (clone 2)|solute carrier family 25 (mitochondrial carrier; adenine nucleotide translocator), member 5 pseudogene 7	20201124	-
9606	442256	PPP1R14BP5	-	-	HGNC:HGNC:16332	6	6q22.32	protein phosphatase 1 regulatory inhibitor subunit 14B pseudogene 5	pseudo	PPP1R14BP5	protein phosphatase 1 regulatory inhibitor subunit 14B pseudogene 5	O	-	20201124	-
9606	442257	RPS4XP9	-	RPS4P9|RPS4X_4_749	HGNC:HGNC:35792	6	6q22.32	ribosomal protein S4X pseudogene 9	pseudo	RPS4XP9	ribosomal protein S4X pseudogene 9	O	ribosomal protein S4, X-linked pseudogene	20201124	-
9606	442258	EEF1DP5	-	-	HGNC:HGNC:33524|Ensembl:ENSG00000213130	6	6q22.33	eukaryotic translation elongation factor 1 delta pseudogene 5	pseudo	EEF1DP5	eukaryotic translation elongation factor 1 delta pseudogene 5	O	eukaryotic translation elongation factor 1 delta (guanine nucleotide exchange protein) pseudogene	20201124	-
9606	442260	RPL23AP46	-	RPL23A_17_757	HGNC:HGNC:35894	6	6q23.2	ribosomal protein L23a pseudogene 46	pseudo	RPL23AP46	ribosomal protein L23a pseudogene 46	O	-	20201124	-
9606	442262	GAPDHP73	-	GAPDHL19|GAPDL19	HGNC:HGNC:22956	6	6q23.3	glyceraldehyde-3-phosphate dehydrogenase pseudogene 73	pseudo	GAPDHP73	glyceraldehyde-3-phosphate dehydrogenase pseudogene 73	O	glyceraldehyde-3-phosphate dehydrogenase-like 19, pseudogene	20201124	-
9606	442263	LOC442263	-	-	-	6	6q23.3	protein tyrosine phosphatase non-receptor type 11 pseudogene	pseudo	-	-	-	-	20201124	-
9606	442266	YAP1P1	-	-	HGNC:HGNC:38016|Ensembl:ENSG00000220494	6	6q24.3	Yes associated protein 1 pseudogene 1	pseudo	YAP1P1	Yes associated protein 1 pseudogene 1	O	-	20201124	-
9606	442267	CCT7P1	-	CCT7-2P	HGNC:HGNC:35149|Ensembl:ENSG00000217733	6	6q25.1	chaperonin containing TCP1 subunit 7 pseudogene 1	pseudo	CCT7P1	chaperonin containing TCP1 subunit 7 pseudogene 1	O	chaperonin containing TCP1, subunit 7 (eta) pseudogene 1	20201124	-
9606	442270	RPS12P11	-	RPS12_6_769	HGNC:HGNC:36042	6	6q25.1	ribosomal protein S12 pseudogene 11	pseudo	RPS12P11	ribosomal protein S12 pseudogene 11	O	-	20201124	-
9606	442271	TUBB4BP7	-	-	HGNC:HGNC:42337	6	6q25.2	TUBB4B pseudogene 7	pseudo	TUBB4BP7	TUBB4B pseudogene 7	O	tubulin beta 4B class IVb pseudogene 7|tubulin, beta 2C pseudogene	20201124	-
9606	442272	LOC442272	-	-	-	6	6q25.3	YKT6 v-SNARE homolog (S. cerevisiae) pseudogene	pseudo	-	-	-	-	20201124	-
9606	442290	NHP2P2	-	TCAG_30283	HGNC:HGNC:22797	7	7p15.2	NHP2 ribonucleoprotein pseudogene 2	pseudo	NHP2P2	NHP2 ribonucleoprotein pseudogene 2	O	NHP2 ribonucleoprotein homolog pseudogene 2|nucleolar protein family A, member 2 pseudogene 2	20201124	-
9606	442291	PSMC1P2	-	-	HGNC:HGNC:39777|Ensembl:ENSG00000213781	7	7p15.2	proteasome 26S subunit, ATPase 1 pseudogene 2	pseudo	PSMC1P2	proteasome 26S subunit, ATPase 1 pseudogene 2	O	proteasome (prosome, macropain) 26S subunit, ATPase, 1 pseudogene 2	20201124	-
9606	442292	LOC442292	-	-	Ensembl:ENSG00000235574	7	7p15.2	coiled-coil domain containing 86 pseudogene	pseudo	-	-	-	-	20201124	-
9606	442293	LOC442293	-	-	-	7	7p14.2	glycine cleavage system protein H (aminomethyl carrier) pseudogene	pseudo	-	-	-	-	20201124	-
9606	442304	FTLP15	-	-	HGNC:HGNC:37965	7	7p12.3	ferritin light chain pseudogene 15	pseudo	FTLP15	ferritin light chain pseudogene 15	O	ferritin, light polypeptide pseudogene 15	20201124	-
9606	442308	TUBBP6	-	-	HGNC:HGNC:42175|Ensembl:ENSG00000235207	7	7p11.2	tubulin beta class I pseudogene 6	pseudo	TUBBP6	tubulin beta class I pseudogene 6	O	tubulin, beta pseudogene	20201124	-
9606	442309	IFITM3P4	-	-	HGNC:HGNC:54542	7	7p11.2	IFITM3 pseudogene 4	pseudo	IFITM3P4	IFITM3 pseudogene 4	O	interferon induced transmembrane protein 3 pseudogene	20201124	-
9606	442317	SAPCD2P2	-	-	HGNC:HGNC:51278|Ensembl:ENSG00000235368	7	7p11.2	suppressor APC domain containing 2 pseudogene 2	pseudo	SAPCD2P2	suppressor APC domain containing 2 pseudogene 2	O	-	20201124	-
9606	442318	SAPCD2P4	-	-	HGNC:HGNC:51280|Ensembl:ENSG00000234312	7	7q11.21	suppressor APC domain containing 2 pseudogene 4	pseudo	SAPCD2P4	suppressor APC domain containing 2 pseudogene 4	O	-	20201124	-
9606	442319	ZNF727	-	ZNF727P	HGNC:HGNC:22785|Ensembl:ENSG00000214652	7	7q11.21	zinc finger protein 727	protein-coding	ZNF727	zinc finger protein 727	O	putative zinc finger protein 727|zinc finger protein 727 pseudogene	20201213	-
9606	442320	SAPCD2P1	-	-	HGNC:HGNC:51277	7	7q11.21	suppressor APC domain containing 2 pseudogene 1	pseudo	SAPCD2P1	suppressor APC domain containing 2 pseudogene 1	O	-	20201124	-
9606	442325	EEF1DP4	-	-	HGNC:HGNC:22598|Ensembl:ENSG00000213640	7	7q11.21	eukaryotic translation elongation factor 1 delta pseudogene 4	pseudo	EEF1DP4	eukaryotic translation elongation factor 1 delta pseudogene 4	O	eukaryotic translation elongation factor 1 delta (guanine nucleotide exchange protein) pseudogene	20201209	-
9606	442326	RPL31P38	-	RPL31_17_813	HGNC:HGNC:36834|Ensembl:ENSG00000179131	7	7q11.21	ribosomal protein L31 pseudogene 38	pseudo	RPL31P38	ribosomal protein L31 pseudogene 38	O	-	20201124	-
9606	442334	ARF1P1	-	ARF1	HGNC:HGNC:22500	7	7q21.3	ADP ribosylation factor 1 pseudogene 1	pseudo	ARF1P1	ADP ribosylation factor 1 pseudogene 1	O	-	20201124	-
9606	442338	IRS3P	-	IRS3L	HGNC:HGNC:6127	7	7q22.1	insulin receptor substrate 3, pseudogene	pseudo	IRS3P	insulin receptor substrate 3, pseudogene	O	-	20201124	-
9606	442361	OR2A2	-	OR2A17P|OR2A2P|OR7-11|OST008	HGNC:HGNC:8230|Ensembl:ENSG00000221989	7	7q35	olfactory receptor family 2 subfamily A member 2	protein-coding	OR2A2	olfactory receptor family 2 subfamily A member 2	O	olfactory receptor 2A2|olfactory receptor 2A17|olfactory receptor OR7-11|olfactory receptor, family 2, subfamily A, member 17 pseudogene|olfactory receptor, family 2, subfamily A, member 2 pseudogene	20201124	-
9606	442382	LOC442382	-	-	-	8	8p21.3	ATPase plasma membrane Ca2+ transporting 1 pseudogene	pseudo	-	-	-	-	20201124	-
9606	442384	VENTXP5	-	-	HGNC:HGNC:32214	8	8p12	VENT homeobox pseudogene 5	pseudo	VENTXP5	VENT homeobox pseudogene 5	O	VENT homeobox homolog pseudogene|VENT-like homeobox pseudogene 5	20201124	-
9606	442388	SDR16C6P	-	SDR16C6	HGNC:HGNC:35413|Ensembl:ENSG00000253542	8	8q12.1	short chain dehydrogenase/reductase family 16C member 6, pseudogene	pseudo	SDR16C6P	short chain dehydrogenase/reductase family 16C member 6, pseudogene	O	-	20201124	-
9606	442389	IFITM3P8	-	-	HGNC:HGNC:54547	8	8q12.2	IFITM3 pseudogene 8	pseudo	IFITM3P8	IFITM3 pseudogene 8	O	interferon induced transmembrane protein pseudogene	20201124	-
9606	442396	ARF1P3	-	-	HGNC:HGNC:39884	8	8q24.13	ADP ribosylation factor 1 pseudogene 3	pseudo	ARF1P3	ADP ribosylation factor 1 pseudogene 3	O	-	20201124	-
9606	442405	KRT18P66	-	-	HGNC:HGNC:48893|Ensembl:ENSG00000235626	9	9p21.1	keratin 18 pseudogene 66	pseudo	KRT18P66	keratin 18 pseudogene 66	O	-	20201124	-
9606	442406	KRT18P36	-	-	HGNC:HGNC:33405|Ensembl:ENSG00000226246	9	9p21.1	keratin 18 pseudogene 36	pseudo	KRT18P36	keratin 18 pseudogene 36	O	-	20201124	-
9606	442415	ATP5F1AP7	-	ATP5A1P7|ATP5A1P9	HGNC:HGNC:37665|Ensembl:ENSG00000241571	9	9q13	ATP synthase F1 subunit alpha pseudogene 7	pseudo	ATP5F1AP7	ATP synthase F1 subunit alpha pseudogene 7	O	ATP synthase, H+ transporting, mitochondrial F1 complex, alpha subunit 1 pseudogene 7|ATP synthase, H+ transporting, mitochondrial F1 complex, alpha subunit 1 pseudogene 9	20201124	-
9606	442416	ATP5F1AP1	-	ATP5A1P1|ATP5A1P5|ATP5A1P6|ATP5AL1|ATP5AP1	HGNC:HGNC:827|Ensembl:ENSG00000234861	9	9p11.1	ATP synthase F1 subunit alpha pseudogene 1	pseudo	ATP5F1AP1	ATP synthase F1 subunit alpha pseudogene 1	O	ATP synthase, H+ transporting, mitochondrial F1 complex, alpha subunit 1 pseudogene 1|ATP synthase, H+ transporting, mitochondrial F1 complex, alpha subunit 1 pseudogene 5|ATP synthase, H+ transporting, mitochondrial F1 complex, alpha subunit 1 pseudogene 6|ATP synthase, H+ transporting, mitochondrial F1 complex, alpha subunit 1, cardiac muscle-like 1 pseudogene	20201124	-
9606	442421	PTGER4P2-CDK2AP2P2	-	-	HGNC:HGNC:44749	9	9q13	PTGER4P2-CDK2AP2P2 readthrough, transcribed pseudogene	pseudo	PTGER4P2-CDK2AP2P2	PTGER4P2-CDK2AP2P2 readthrough, transcribed pseudogene	O	-	20201124	-
9606	442425	FOXB2	-	bA159H20.4	HGNC:HGNC:23315|Ensembl:ENSG00000204612	9	9q21.2	forkhead box B2	protein-coding	FOXB2	forkhead box B2	O	forkhead box protein B2	20201213	-
9606	442426	RPS2P34	-	RPS2_16_990	HGNC:HGNC:36370|Ensembl:ENSG00000235377	9	9q21.32	ribosomal protein S2 pseudogene 34	pseudo	RPS2P34	ribosomal protein S2 pseudogene 34	O	-	20201124	-
9606	442427	LOC442427	-	-	-	9	9q21.32	putative UPF0607 protein ENSP00000381418	pseudo	-	-	-	-	20201124	-
9606	442429	EEF1DP2	-	-	HGNC:HGNC:33523|Ensembl:ENSG00000226721	9	9q22.31	eukaryotic translation elongation factor 1 delta pseudogene 2	pseudo	EEF1DP2	eukaryotic translation elongation factor 1 delta pseudogene 2	O	eukaryotic translation elongation factor 1 delta (guanine nucleotide exchange protein) pseudogene	20201124	-
9606	442442	RPL14P5	-	-	HGNC:HGNC:37720	X|Y	X;Y	ribosomal protein L14 pseudogene 5	pseudo	RPL14P5	ribosomal protein L14 pseudogene 5	O	60S ribosomal protein L14 pseudogene	20201124	-
9606	442443	LOC442443	-	-	-	X	Xp22.31	chromodomain Y-like protein pseudogene	pseudo	-	-	-	-	20201124	-
9606	442444	FAM47C	-	-	HGNC:HGNC:25301|Ensembl:ENSG00000198173	X	Xp21.1	family with sequence similarity 47 member C	protein-coding	FAM47C	family with sequence similarity 47 member C	O	putative protein FAM47C	20201124	-
9606	442445	LOC442445	-	-	Ensembl:ENSG00000214071	X	Xp21.1	ferritin, heavy polypeptide-like 17 pseudogene	pseudo	-	-	-	-	20201124	-
9606	442446	UBTFL11	-	-	HGNC:HGNC:50288	X	Xp11.4	UBTF like 11 (pseudogene)	pseudo	UBTFL11	UBTF like 11 (pseudogene)	O	upstream binding transcription factor, RNA polymerase I pseudogene|upstream binding transcription factor, RNA polymerase I-like 11 (pseudogene)	20201124	-
9606	442447	CLIC4P3	-	-	HGNC:HGNC:49799	X	Xp11.4	chloride intracellular channel 4 pseudogene 3	pseudo	CLIC4P3	chloride intracellular channel 4 pseudogene 3	O	-	20201124	-
9606	442454	UQCRBP1	-	-	HGNC:HGNC:12583	X	Xp11.21	ubiquinol-cytochrome c reductase binding protein pseudogene 1	pseudo	UQCRBP1	ubiquinol-cytochrome c reductase binding protein pseudogene 1	O	-	20201124	-
9606	442455	KRT8P27	-	-	HGNC:HGNC:33379	X	Xq11.2	keratin 8 pseudogene 27	pseudo	KRT8P27	keratin 8 pseudogene 27	O	-	20201124	-
9606	442459	XRCC6P5	-	-	HGNC:HGNC:45187|Ensembl:ENSG00000215070	X	Xq22.1	X-ray repair cross complementing 6 pseudogene 5	pseudo	XRCC6P5	X-ray repair cross complementing 6 pseudogene 5	O	DNA repair protein|X-ray repair complementing defective repair in Chinese hamster cells 6 pseudogene 5|X-ray repair complementing defective repair pseudogene	20201209	-
9606	442460	PPIAP89	-	-	HGNC:HGNC:53713	X	Xq22.1	peptidylprolyl isomerase A pseudogene 89	pseudo	PPIAP89	peptidylprolyl isomerase A pseudogene 89	O	peptidylprolyl isomerase A (cyclophilin A) pseudogene	20201124	-
9606	442465	SAGE4P	-	-	HGNC:HGNC:51339	X	Xq26.3	sarcoma antigen 4, pseudogene	pseudo	SAGE4P	sarcoma antigen 4, pseudogene	O	-	20201124	-
9606	442479	HSFY3P	-	HSFYP2	HGNC:HGNC:37119|Ensembl:ENSG00000227289	Y	Yp11.2	heat shock transcription factor Y-linked 3, pseudogene	pseudo	HSFY3P	heat shock transcription factor Y-linked 3, pseudogene	O	heat shock transcription factor, Y-linked 1 pseudogene|heat shock transcription factor, Y-linked-like pseudogene 2	20201124	-
9606	442485	OFD1P16Y	-	OFD1P16|OFD1PY16|OFDYP16	HGNC:HGNC:18213	Y	Yq11.223	OFD1 pseudogene 16 Y-linked	pseudo	OFD1P16Y	OFD1 pseudogene 16 Y-linked	O	OFD1 pseudogene, Y-linked 16	20201124	-
9606	442486	ZNF736P1Y	-	ZNF736P1|ZNF736PY1	HGNC:HGNC:37726	Y	Yq11.23	zinc finger protein 736 pseudogene 1, Y-linked	pseudo	ZNF736P1Y	zinc finger protein 736 pseudogene 1, Y-linked	O	zinc finger protein 736 pseudogene, Y-linked 1	20201124	-
9606	442497	LOC442497	-	-	Ensembl:ENSG00000249574	7	7p22.3	uncharacterized LOC442497	ncRNA	-	-	-	-	20201124	-
9606	442517	LOC442517	-	-	Ensembl:ENSG00000224785	7	7p15.3	ATP binding cassette subfamily E member 1 pseudogene	pseudo	-	-	-	ATP-binding cassette, sub-family E (OABP), member 1 pseudogene	20201124	-
9606	442523	DPY19L2P4	-	-	HGNC:HGNC:22176|Ensembl:ENSG00000235436	7	7q21.13	DPY19L2 pseudogene 4	pseudo	DPY19L2P4	DPY19L2 pseudogene 4	O	dpy-19-like 2 pseudogene 4	20201124	-
9606	442524	DPY19L2P3	-	-	HGNC:HGNC:22367|Ensembl:ENSG00000227855	7	7p14.3	DPY19L2 pseudogene 3	pseudo	DPY19L2P3	DPY19L2 pseudogene 3	O	dpy-19-like 2 pseudogene 3	20201124	-
9606	442525	SLC25A5P5	-	ANTP5|TCAG_29001	HGNC:HGNC:511|Ensembl:ENSG00000226421	7	7p14.3	solute carrier family 25 member 5 pseudogene 5	pseudo	SLC25A5P5	solute carrier family 25 member 5 pseudogene 5	O	adenine nucleotide translocator pseudogene 5 (clone 19)|solute carrier family 25 (mitochondrial carrier; adenine nucleotide translocator), member 5 pseudogene 5	20201124	-
9606	442572	SPDYE21	-	SPDYE21P	HGNC:HGNC:51517|Ensembl:ENSG00000230358	7	7q11.21	speedy/RINGO cell cycle regulator family member E21	protein-coding	SPDYE21	speedy/RINGO cell cycle regulator family member E21	O	putative speedy protein E21|Putative WBSCR19-like protein 8|speedy homolog E1 pseudogene|speedy/RINGO cell cycle regulator family member E21, pseudogene	20201213	-
9606	442578	STAG3L3	-	STAG3L1|STAG3L2|STAG3L3P	HGNC:HGNC:33845	7	7q11.23	stromal antigen 3-like 3 (pseudogene)	pseudo	STAG3L3	stromal antigen 3-like 3 (pseudogene)	O	STAG3-like protein 3|stromal antigen 3 pseudogene	20201124	-
9606	442582	STAG3L2	-	STAG3L1|STAG3L2P|STAG3L3	HGNC:HGNC:33886	7	7q11.23	stromal antigen 3-like 2 (pseudogene)	pseudo	STAG3L2	stromal antigen 3-like 2 (pseudogene)	O	STAG3-like protein 2	20201124	-
9606	442590	SPDYE5	-	-	HGNC:HGNC:35464|Ensembl:ENSG00000170092	7	7q11.23	speedy/RINGO cell cycle regulator family member E5	protein-coding	SPDYE5	speedy/RINGO cell cycle regulator family member E5	O	speedy protein E5|putative Speedy protein E5|speedy homolog E5	20201229	-
9606	442603	LOC442603	-	-	-	7	7q22.1	ADP ribosylation factor 6 pseudogene	pseudo	-	-	-	-	20201124	-
9606	442659	RPL23P7	-	RPL23_5_797	HGNC:HGNC:36215|Ensembl:ENSG00000232383	7	7p15.2	ribosomal protein L23 pseudogene 7	pseudo	RPL23P7	ribosomal protein L23 pseudogene 7	O	-	20201124	-
9606	442660	RPL7AP38	-	RPL7A_11_798	HGNC:HGNC:36161|Ensembl:ENSG00000213787	7	7p15.2	ribosomal protein L7a pseudogene 38	pseudo	RPL7AP38	ribosomal protein L7a pseudogene 38	O	-	20201124	-
9606	442661	HMGB3P20	-	-	HGNC:HGNC:39312	7	7p15.2	high mobility group box 3 pseudogene 20	pseudo	HMGB3P20	high mobility group box 3 pseudogene 20	O	high mobility group protein B3-like protein-like pseudogene	20201124	-
9606	442668	NECAP1P1	-	-	HGNC:HGNC:43912	7	7p14.1	NECAP endocytosis associated 1 pseudogene 1	pseudo	NECAP1P1	NECAP endocytosis associated 1 pseudogene 1	O	-	20201124	-
9606	442673	TUBG1P	-	-	HGNC:HGNC:12418|Ensembl:ENSG00000237972	7	7p13	tubulin gamma 1 pseudogene	pseudo	TUBG1P	tubulin gamma 1 pseudogene	O	-	20201124	-
9606	442676	CICP8	-	-	HGNC:HGNC:37757	7	7p11.2	capicua transcriptional repressor pseudogene 8	pseudo	CICP8	capicua transcriptional repressor pseudogene 8	O	capicua homolog pseudogene 8	20201124	-
9606	442707	MTHFD2P5	-	-	HGNC:HGNC:48863	7	7q21.11	methylenetetrahydrofolate dehydrogenase (NADP+ dependent) 2, methenyltetrahydrofolate cyclohydrolase pseudogene 5	pseudo	MTHFD2P5	methylenetetrahydrofolate dehydrogenase (NADP+ dependent) 2, methenyltetrahydrofolate cyclohydrolase pseudogene 5	O	methylene tetrahydrofolate dehydrogenase 2 pseudogene	20201124	-
9606	442709	EEF1A1P28	-	-	HGNC:HGNC:37902|Ensembl:ENSG00000237709	7	7q21.13	eukaryotic translation elongation factor 1 alpha 1 pseudogene 28	pseudo	EEF1A1P28	eukaryotic translation elongation factor 1 alpha 1 pseudogene 28	O	-	20201124	-
9606	442712	RPL7AP40	-	RPL7A_18_822	HGNC:HGNC:35883|Ensembl:ENSG00000224475	7	7q21.3	ribosomal protein L7a pseudogene 40	pseudo	RPL7AP40	ribosomal protein L7a pseudogene 40	O	-	20201124	-
9606	442713	PPIAP82	-	-	HGNC:HGNC:53706	7	7q22.1	peptidylprolyl isomerase A pseudogene 82	pseudo	PPIAP82	peptidylprolyl isomerase A pseudogene 82	O	peptidylprolyl isomerase A (cyclophilin A) pseudogene	20201124	-
9606	442720	EIF3IP1	-	RG208K23	HGNC:HGNC:13277|Ensembl:ENSG00000237064	7	7q31.1	eukaryotic translation initiation factor 3 subunit I pseudogene 1	pseudo	EIF3IP1	eukaryotic translation initiation factor 3 subunit I pseudogene 1	O	eukaryotic translation initiation factor 3 subunit 2 pseudogene	20201124	-
9606	442721	LMOD2	-	C-LMOD|CLMOD	MIM:608006|HGNC:HGNC:6648|Ensembl:ENSG00000170807	7	7q31.32	leiomodin 2	protein-coding	LMOD2	leiomodin 2	O	leiomodin-2|cardiac leiomodin|leiomodin 2 (cardiac)	20201124	-
9606	442723	RPL27P11	-	RPL27_6_845	HGNC:HGNC:36533|Ensembl:ENSG00000233287	7	7q32.3	ribosomal protein L27 pseudogene 11	pseudo	RPL27P11	ribosomal protein L27 pseudogene 11	O	-	20201124	-
9606	442726	RPS17P12	-	RPS17_5_854	HGNC:HGNC:35930|Ensembl:ENSG00000213238	7	7q33	ribosomal protein S17 pseudogene 12	pseudo	RPS17P12	ribosomal protein S17 pseudogene 12	O	-	20201124	-
9606	442727	PTMAP10	-	-	HGNC:HGNC:53978	7	7q33	prothymosin alpha pseudogene 10	pseudo	PTMAP10	prothymosin alpha pseudogene 10	O	-	20201124	-
9606	442730	ST13P17	-	-	HGNC:HGNC:38859|Ensembl:ENSG00000253183	7	7q34	ST13, Hsp70 interacting protein pseudogene 17	pseudo	ST13P17	ST13, Hsp70 interacting protein pseudogene 17	O	suppression of tumorigenicity 13 (colon carcinoma) (Hsp70 interacting protein) pseudogene 17	20201209	-
9606	442775	RAC1P2	-	Psi2Rac1	HGNC:HGNC:31414	4	4p12	Rac family small GTPase 1 pseudogene 2	pseudo	RAC1P2	Rac family small GTPase 1 pseudogene 2	O	ras-related C3 botulinum toxin substrate 1 pseudogene 2	20201124	-
9606	442777	TECRP1	-	-	HGNC:HGNC:44050	4	4q21.3	trans-2,3-enoyl-CoA reductase pseudogene 1	pseudo	TECRP1	trans-2,3-enoyl-CoA reductase pseudogene 1	O	-	20201124	-
9606	442862	PRY2	-	PTPN13LY2	MIM:400041|HGNC:HGNC:21504|Ensembl:ENSG00000169807	Y	Yq11.223	PTPN13 like Y-linked 2	protein-coding	PRY2	PTPN13 like Y-linked 2	O	PTPN13-like protein, Y-linked|PTPN13-like, Y-linked, centromeric|testis-specific PTP-BL-related Y protein|testis-specific PTP-BL-related protein on Y	20201124	-
9606	442863	PRYP1	-	PRY4P|PRYP7	HGNC:HGNC:34018|Ensembl:ENSG00000224166	Y	Yq11.222	PTPN13 like Y-linked pseudogene 1	pseudo	PRYP1	PTPN13 like Y-linked pseudogene 1	O	PTPN13-like, Y-linked 4, pseudogene|PTPN13-like, Y-linked pseudogene 7	20201124	-
9606	442864	PRYP2	-	-	HGNC:HGNC:34019|Ensembl:ENSG00000231311	Y	Yq11.222	PTPN13 like Y-linked pseudogene 2	pseudo	PRYP2	PTPN13 like Y-linked pseudogene 2	O	-	20201124	-
9606	442865	PRYP3	-	-	HGNC:HGNC:34020|Ensembl:ENSG00000169763	Y	Yq11.223	PTPN13 like Y-linked pseudogene 3	pseudo	PRYP3	PTPN13 like Y-linked pseudogene 3	O	-	20201124	-
9606	442866	PRYP4	-	-	HGNC:HGNC:34021|Ensembl:ENSG00000172283	Y	Yq11.23	PTPN13 like Y-linked pseudogene 4	pseudo	PRYP4	PTPN13 like Y-linked pseudogene 4	O	-	20201124	-
9606	442867	BPY2B	-	VCY2B	HGNC:HGNC:25449|Ensembl:ENSG00000183795	Y	Yq11.23	basic charge Y-linked 2B	protein-coding	BPY2B	basic charge Y-linked 2B	O	testis-specific basic protein Y 2|basic charge, Y-linked 2|basic protein on Y chromosome 2|variable charge, Y-linked, 2|variably charged protein Y 2	20201124	-
9606	442868	BPY2C	-	VCY2C	HGNC:HGNC:18225|Ensembl:ENSG00000185894	Y	Yq11.23	basic charge Y-linked 2C	protein-coding	BPY2C	basic charge Y-linked 2C	O	testis-specific basic protein Y 2|basic charge, Y-linked 2|basic protein on Y chromosome 2|variable charge, Y-linked, 2|variably charged protein Y 2	20201124	-
9606	442890	MIR133B	-	MIRN133B|miRNA133B|mir-133b	MIM:610946|HGNC:HGNC:31759|Ensembl:ENSG00000199080|miRBase:MI0000822	6	6p12.2	microRNA 133b	ncRNA	MIR133B	microRNA 133b	O	hsa-mir-133b	20201220	-
9606	442891	MIR135B	-	MIRN135B|mir-135b	HGNC:HGNC:31760|Ensembl:ENSG00000199059|miRBase:MI0000810	1	1q32.1	microRNA 135b	ncRNA	MIR135B	microRNA 135b	O	hsa-mir-135b	20201220	-
9606	442892	MIR148B	-	MIRN148B|mir-148b	MIM:613787|HGNC:HGNC:31761|Ensembl:ENSG00000199122|miRBase:MI0000811	12	12q13.13	microRNA 148b	ncRNA	MIR148B	microRNA 148b	O	hsa-mir-148b	20201124	-
9606	442893	MIR151A	-	MIR151|MIRN151|hsa-mir-151|hsa-mir-151a	HGNC:HGNC:31762|Ensembl:ENSG00000254324|miRBase:MI0000809	8	8q24.3	microRNA 151a	ncRNA	MIR151A	microRNA 151a	O	microRNA 151	20201206	-
9606	442894	MIR302B	-	MIRN302B|mir-302b	MIM:614597|HGNC:HGNC:31763|Ensembl:ENSG00000284463|miRBase:MI0000772	4	4q25	microRNA 302b	ncRNA	MIR302B	microRNA 302b	O	hsa-mir-302b	20201124	-
9606	442895	MIR302C	-	MIRN302C|mir-302c	MIM:614598|HGNC:HGNC:31764|Ensembl:ENSG00000199102|miRBase:MI0000773	4	4q25	microRNA 302c	ncRNA	MIR302C	microRNA 302c	O	hsa-mir-302c	20201124	-
9606	442896	MIR302D	-	MIRN302D|mir-302d	MIM:614599|HGNC:HGNC:31765|Ensembl:ENSG00000199145|miRBase:MI0000774	4	4q25	microRNA 302d	ncRNA	MIR302D	microRNA 302d	O	hsa-mir-302d	20201124	-
9606	442897	MIR323A	-	MIR323|MIRN323|hsa-mir-323|hsa-mir-323a|mir-323a	HGNC:HGNC:31766|Ensembl:ENSG00000199069|miRBase:MI0000807	14	14q32.31	microRNA 323a	ncRNA	MIR323A	microRNA 323a	O	microRNA 323	20201231	-
9606	442898	MIR324	-	MIRN324|hsa-mir-324|mir-324	HGNC:HGNC:31767|Ensembl:ENSG00000199053|miRBase:MI0000813	17	17p13.1	microRNA 324	ncRNA	MIR324	microRNA 324	O	-	20201227	-
9606	442899	MIR325	-	MIRN325|hsa-mir-325	HGNC:HGNC:31768|Ensembl:ENSG00000207995|miRBase:MI0000824	X	Xq21.1	microRNA 325	ncRNA	MIR325	microRNA 325	O	-	20201124	-
9606	442900	MIR326	-	MIRN326|hsa-mir-326|mir-326	MIM:613755|HGNC:HGNC:31769|Ensembl:ENSG00000199090|miRBase:MI0000808	11	11q13.4	microRNA 326	ncRNA	MIR326	microRNA 326	O	-	20201227	-
9606	442901	MIR328	-	MIRN328|hsa-mir-328|mir-328	MIM:613701|HGNC:HGNC:31770|Ensembl:ENSG00000207948|miRBase:MI0000804	16	16q22.1	microRNA 328	ncRNA	MIR328	microRNA 328	O	-	20201220	-
9606	442902	MIR330	-	MIRN330|hsa-mir-330|mir-330	HGNC:HGNC:31771|Ensembl:ENSG00000284544|miRBase:MI0000803	19	19q13.32	microRNA 330	ncRNA	MIR330	microRNA 330	O	-	20201206	-
9606	442903	MIR331	-	MIRN331|hsa-mir-331|mir-331	HGNC:HGNC:31772|Ensembl:ENSG00000199172|miRBase:MI0000812	12	12q22	microRNA 331	ncRNA	MIR331	microRNA 331	O	-	20210103	-
9606	442904	MIR335	-	MIRN335|hsa-mir-335|miRNA335|mir-335	MIM:611768|HGNC:HGNC:31773|Ensembl:ENSG00000199043|miRBase:MI0000816	7	7q32.2	microRNA 335	ncRNA	MIR335	microRNA 335	O	-	20201129	-
9606	442905	MIR337	-	MIRN337|hsa-mir-337|mir-337	HGNC:HGNC:31774|Ensembl:ENSG00000199151|miRBase:MI0000806	14	14q32.2	microRNA 337	ncRNA	MIR337	microRNA 337	O	-	20201231	-
9606	442906	MIR338	-	MIRN338|hsa-mir-338|mir-338	MIM:614059|HGNC:HGNC:31775|Ensembl:ENSG00000283604|miRBase:MI0000814	17	17q25.3	microRNA 338	ncRNA	MIR338	microRNA 338	O	-	20201220	-
9606	442907	MIR339	-	MIRN339|hsa-mir-339|mir-339	MIM:615977|HGNC:HGNC:31776|Ensembl:ENSG00000199023|miRBase:MI0000815	7	7p22.3	microRNA 339	ncRNA	MIR339	microRNA 339	O	-	20201124	-
9606	442908	MIR340	-	MIRN340|hsa-mir-340|mir-340	HGNC:HGNC:31777|Ensembl:ENSG00000198995|miRBase:MI0000802	5	5q35.3	microRNA 340	ncRNA	MIR340	microRNA 340	O	-	20210118	-
9606	442909	MIR342	-	MIRN342|hsa-mir-342	HGNC:HGNC:31778|Ensembl:ENSG00000199082|miRBase:MI0000805	14	14q32.2	microRNA 342	ncRNA	MIR342	microRNA 342	O	-	20210110	-
9606	442910	MIR345	-	MIRN345|hsa-mir-345|mir-345	HGNC:HGNC:31779|Ensembl:ENSG00000198984|miRBase:MI0000825	14	14q32.2	microRNA 345	ncRNA	MIR345	microRNA 345	O	-	20201220	-
9606	442911	MIR346	-	MIRN346|hsa-mir-346|miR-346|miRNA346	MIM:611190|HGNC:HGNC:31780|Ensembl:ENSG00000199104|miRBase:MI0000826	10	10q23.2	microRNA 346	ncRNA	MIR346	microRNA 346	O	-	20201124	-
9606	442912	MIR367	-	MIRN367|hsa-mir-367	MIM:614600|HGNC:HGNC:31781|Ensembl:ENSG00000199169|miRBase:MI0000775	4	4q25	microRNA 367	ncRNA	MIR367	microRNA 367	O	-	20201220	-
9606	442913	MIR376C	-	MIR368|MIRN368|MIRN376C|hsa-mir-368|miRNA368|mir-376c	MIM:610983|HGNC:HGNC:31782|Ensembl:ENSG00000283279|miRBase:MI0000776	14	14q32.31	microRNA 376c	ncRNA	MIR376C	microRNA 376c	O	hsa-mir-376c|microRNA 368	20210110	-
9606	442914	MIR369	-	MIR369-3|MIRN369|MIRN369-3|hsa-mir-369|mir-369	MIM:611794|HGNC:HGNC:31783|Ensembl:ENSG00000199025|miRBase:MI0000777	14	14q32.31	microRNA 369	ncRNA	MIR369	microRNA 369	O	-	20201129	-
9606	442915	MIR370	-	MIRN370|hsa-mir-370|mir-370	MIM:612553|HGNC:HGNC:31784|Ensembl:ENSG00000199005|miRBase:MI0000778	14	14q32.31	microRNA 370	ncRNA	MIR370	microRNA 370	O	-	20210103	-
9606	442916	MIR371A	-	MIR371|MIRN371|hsa-mir-371|hsa-mir-371a	MIM:612043|HGNC:HGNC:31785|Ensembl:ENSG00000199031|miRBase:MI0000779	19	19q13.42	microRNA 371a	ncRNA	MIR371A	microRNA 371a	O	microRNA 371	20201124	-
9606	442917	MIR372	-	MIRN372|hsa-mir-372	MIM:612044|HGNC:HGNC:31786|Ensembl:ENSG00000199095|miRBase:MI0000780	19	19q13.42	microRNA 372	ncRNA	MIR372	microRNA 372	O	-	20210110	-
9606	442918	MIR373	-	MIRN373|hsa-mir-373|miRNA373|mir-373	MIM:611954|HGNC:HGNC:31787|Ensembl:ENSG00000199143|miRBase:MI0000781	19	19q13.42	microRNA 373	ncRNA	MIR373	microRNA 373	O	-	20201124	-
9606	442919	MIR374A	-	MIRN374|MIRN374A|hsa-mir-374|mir-374a	HGNC:HGNC:31788|Ensembl:ENSG00000199168|miRBase:MI0000782	X	Xq13.2	microRNA 374a	ncRNA	MIR374A	microRNA 374a	O	hsa-mir-374a|microRNA 374	20210118	-
9606	442920	MIR196B	-	MIRN196B|miR-196b|miRNA196B	MIM:609688|HGNC:HGNC:31790|Ensembl:ENSG00000283745|miRBase:MI0001150	7	7p15.2	microRNA 196b	ncRNA	MIR196B	microRNA 196b	O	hsa-mir-196b	20201220	-
9606	444882	IGFL4	-	-	MIM:610547|HGNC:HGNC:32931|Ensembl:ENSG00000204869	19	19q13.32	IGF like family member 4	protein-coding	IGFL4	IGF like family member 4	O	insulin growth factor-like family member 4	20201124	-
9606	444980	HYT4	-	-	MIM:608742	12	12p12.2-p12.1	Hypertension, essential, susceptibility to, 4	unknown	-	-	-	-	20190816	-
9606	445328	ARHGEF35	-	ARHGEF5L	HGNC:HGNC:33846|Ensembl:ENSG00000213214	7	7q35	Rho guanine nucleotide exchange factor 35	protein-coding	ARHGEF35	Rho guanine nucleotide exchange factor 35	O	rho guanine nucleotide exchange factor 35|Rho guanine nucleotide exchange factor (GEF) 35|rho guanine nucleotide exchange factor 5-like protein	20201124	-
9606	445329	SULT1A4	-	HAST3|M-PST|ST1A3|ST1A3/ST1A4|ST1A4|STM|TL-PST	MIM:615819|HGNC:HGNC:30004|Ensembl:ENSG00000213648	16	16p11.2	sulfotransferase family 1A member 4	protein-coding	SULT1A4	sulfotransferase family 1A member 4	O	sulfotransferase 1A4|SLX1B-SULT1A4|Sulfotransferase 1A3|aryl sulfotransferase 1A3/1A4|catecholamine-sulfating phenol sulfotransferase|monoamine-sulfating phenol sulfotransferase|placental estrogen sulfotransferase|sulfokinase|sulfotransferase family, cytosolic, 1A, phenol-preferring, member 4|sulfotransferase, monoamine-preferring|thermolabile phenol sulfotransferase	20201213	-
9606	445347	TARP	-	CD3G|TCRG|TCRGC1|TCRGC2|TCRGV	MIM:609642	7	7p14.1	TCR gamma alternate reading frame protein	protein-coding	-	-	-	TCR gamma alternate reading frame protein|T cell receptor gamma chain variable|T-cell receptor gamma-chain constant region|TCR V3-JP2-Cgamma2|TCR- gamma V-IV|Vgamma9ChainTCRMOP|antigen, T-cell receptor	20201124	-
9606	445372	TRIM6-TRIM34	-	IFP1|RNF21|RNF89|TRIM34|TRIM6	HGNC:HGNC:33440|Ensembl:ENSG00000258588	11	11p15.4	TRIM6-TRIM34 readthrough	protein-coding	TRIM6-TRIM34	TRIM6-TRIM34 readthrough	O	tripartite motif-containing 6 and tripartite motif-containing 34|RING finger protein 21|RING finger protein 89|RING-type E3 ubiquitin transferase TRIM6|Tripartite motif-containing protein 34|Tripartite motif-containing protein 6|interferon-responsive finger protein 1 long form	20201124	-
9606	445571	CBWD3	-	bA561O23.1	MIM:611080|HGNC:HGNC:18519|Ensembl:ENSG00000196873	9	9q21.11	COBW domain containing 3	protein-coding	CBWD3	COBW domain containing 3	O	COBW domain-containing protein 3|cobalamin synthase W domain-containing protein 3|cobalamin synthetase W domain-containing protein 3	20201124	-
9606	445573	ATP5MFP3	-	ATP5J2P3|bA159H20.5	HGNC:HGNC:21286	9	9q21.2	ATP synthase membrane subunit f pseudogene 3	pseudo	ATP5MFP3	ATP synthase membrane subunit f pseudogene 3	O	ATP synthase, H+ transporting, mitochondrial F0 complex, subunit F2 pseudogene 3|ATP synthase, H+ transporting, mitochondrial Fo complex subunit F2 pseudogene 3	20201124	-
9606	445577	C9orf129	-	bA165J3.3	HGNC:HGNC:31116	9	9q22.31	chromosome 9 open reading frame 129	pseudo	C9orf129	chromosome 9 open reading frame 129	O	-	20201124	-
9606	445582	POTEE	-	A26C1|A26C1A|CT104.2|POTE-2|POTE2|POTE2gamma	MIM:608914|HGNC:HGNC:33895|Ensembl:ENSG00000188219	2	2q21.1	POTE ankyrin domain family member E	protein-coding	POTEE	POTE ankyrin domain family member E	O	POTE ankyrin domain family member E|ANKRD26-like family C member 1A|cancer/testis antigen family 104, member 2|prostate, ovary, testis-expressed protein on chromosome 2|protein expressed in prostate, ovary, testis, and placenta 2	20210103	-
9606	445815	PALM2AKAP2	-	AKAP-2|AKAP-KL|AKAP2|AKAPKL|MISP2|PALM2|PALM2-AKAP2|PRKA2	MIM:604582|HGNC:HGNC:33529|Ensembl:ENSG00000157654	9	9q31.3	PALM2 and AKAP2 fusion	protein-coding	PALM2AKAP2	PALM2 and AKAP2 fusion	O	A-kinase anchor protein 2|PALM2-AKAP2 protein|paralemmin-2|A kinase (PRKA) anchor protein 2|A-kinase anchoring protein 2|PALM2-AKAP2 fusion|PALM2-AKAP2 readthrough|paralemmin 2|protein kinase A anchoring protein 2|protein kinase A2	20201206	-
9606	446207	ACTBP10	-	-	HGNC:HGNC:31819	14	14q11.2	ACTB pseudogene 10	pseudo	ACTBP10	ACTB pseudogene 10	O	actin, beta pseudogene 10	20201124	-
9606	446209	RPS26P9	-	RPS26_25_1338	HGNC:HGNC:31821|Ensembl:ENSG00000239327	14	14q11.2	ribosomal protein S26 pseudogene 9	pseudo	RPS26P9	ribosomal protein S26 pseudogene 9	O	-	20201124	-
9606	448831	FRG2	-	FRG2A	MIM:609032|HGNC:HGNC:19136|Ensembl:ENSG00000205097	4	4q35.2	FSHD region gene 2	protein-coding	FRG2	FSHD region gene 2	O	protein FRG2|FSHD region gene 2 protein	20201124	-
9606	448834	KPRP	-	C1orf45	MIM:613260|HGNC:HGNC:31823|Ensembl:ENSG00000203786	1	1q21.3	keratinocyte proline rich protein	protein-coding	KPRP	keratinocyte proline rich protein	O	keratinocyte proline-rich protein|keratinocyte expressed, proline-rich protein	20201124	-
9606	448835	LCE6A	-	C1orf44	HGNC:HGNC:31824|Ensembl:ENSG00000235942	1	1q21.3	late cornified envelope 6A	protein-coding	LCE6A	late cornified envelope 6A	O	late cornified envelope protein 6A	20201124	-
9606	448962	DFNA54	-	-	MIM:615649	5	5q31	deafness, autosomal dominant 54	unknown	-	-	-	-	20191002	-
9606	448963	DFNB51	-	-	MIM:609941	11	11p13-p12	deafness, autosomal recessive 51	unknown	-	-	-	-	20191002	-
9606	448990	TAS2R6P	-	PS3|T2R06|T2R6|TAS2R6	HGNC:HGNC:20616|Ensembl:ENSG00000270923	7	7q34	taste 2 receptor member 6 pseudogene	pseudo	TAS2R6P	taste 2 receptor member 6 pseudogene	O	bitter taste receptor PS3|taste receptor, type 2, member 6, pseudogene	20201124	-
9606	448991	TAS2R67P	-	PS5	HGNC:HGNC:43898	12	12p13.2	taste 2 receptor member 67 pseudogene	pseudo	TAS2R67P	taste 2 receptor member 67 pseudogene	O	taste receptor, type 2, member 43 pseudogene|taste receptor, type 2, member 67 pseudogene	20201124	-
9606	449013	ANIB2	-	AIB2	MIM:608542	19	19q13	aneurysm, intracranial berry 2	unknown	-	-	-	-	20191002	-
9606	449015	ASPG3	-	-	MIM:608781	1	1q21-q22	Asperger syndrome, susceptibility to, 3	unknown	-	-	-	-	20170408	-
9606	449016	BMIQ5	-	-	MIM:608558	16	16p13	body mass index QTL 5	unknown	-	-	-	Body mass index quantitative trait locus on chromosome 16, in children	20191002	-
9606	449017	BMIQ6	-	-	MIM:608559	20	20pter-p11.2	body mass index QTL 6	unknown	-	-	-	Body mass index quantitative trait locus on chromosome 20, in children	20191002	-
9606	449018	EJM3	-	-	MIM:608816	6	6p21	Epilepsy, juvenile myoclonic 3	unknown	-	-	-	-	20190816	-
9606	449483	DFNB45	-	-	MIM:612433	1	1q43-q44	deafness, autosomal recessive 45	unknown	-	-	-	-	20191002	-
9606	449488	DFNB46	-	-	MIM:609647	18	18p11.32-p11.31	deafness, autosomal recessive 46	unknown	-	-	-	-	20191002	-
9606	449489	DFNB47	-	-	MIM:609946	2	2p25.1-p24.3	deafness, autosomal recessive 47	unknown	-	-	-	-	20191002	-
9606	449491	DEFA8P	-	DEFAP1	HGNC:HGNC:31799|Ensembl:ENSG00000223629	8	8p23.1	defensin alpha 8, pseudogene	pseudo	DEFA8P	defensin alpha 8, pseudogene	O	-	20201124	-
9606	449492	DEFA9P	-	DEFAP2	HGNC:HGNC:31800|Ensembl:ENSG00000233238	8	8p23.1	defensin alpha 9, pseudogene	pseudo	DEFA9P	defensin alpha 9, pseudogene	O	-	20201124	-
9606	449493	DEFA10P	-	-	HGNC:HGNC:31801	8	8p23.1	defensin alpha 10, pseudogene	pseudo	DEFA10P	defensin alpha 10, pseudogene	O	-	20201124	-
9606	449518	P2RY10BP	-	P2RY10P2	HGNC:HGNC:32924|Ensembl:ENSG00000232168	X	Xq21.1	P2Y receptor family member 10B, pseudogene	pseudo	P2RY10BP	P2Y receptor family member 10B, pseudogene	O	P2Y10-like pseudogene|purinergic receptor P2Y, G-protein coupled, 10 pseudogene 2|purinergic receptor P2Y10 pseudogene 2	20201124	-
9606	449520	GGNBP1	-	-	MIM:609495|HGNC:HGNC:19427|Ensembl:ENSG00000204188	6	6p21.31	gametogenetin binding protein 1 (pseudogene)	pseudo	GGNBP1	gametogenetin binding protein 1 (pseudogene)	O	-	20201124	-
9606	449619	ERVK-7	-	ERVK7|HERV-K(III)|HERV-K102|HERV-KIII|PR|Protease|Proteinase	MIM:614013|HGNC:HGNC:31828	1	1q22	endogenous retrovirus group K member 7	other	ERVK-7	endogenous retrovirus group K member 7	O	Endogenous retrovirus group K member 7 Gag polyprotein|Endogenous retrovirus group K member 7 Np9 protein|Endogenous retrovirus group K member 7 Pol protein|Endogenous retrovirus group K member 7 Pro protein|Envelope polyprotein|Gag polyprotein|HERV-K(III) Gag protein|HERV-K(III) Np9 protein|HERV-K(III) Pol protein|HERV-K(III) Pro protein|HERV-K102 Gag protein|HERV-K102 Np9 protein|HERV-K102 Pol protein|HERV-K102 Pro protein|HERV-K_1q22 provirus Np9 protein|HERV-K_1q22 provirus ancestral Env polyprotein|HERV-K_1q22 provirus ancestral Gag polyprotein|HERV-K_1q22 provirus ancestral Pol protein|HERV-K_1q22 provirus ancestral Pro protein|endogenous retroviral sequence K, 7 (type 2)	20190512	-
9606	449645	SF3A3P2	-	-	HGNC:HGNC:23277	11	11q24.1	splicing factor 3a, subunit 3 pseudogene 2	pseudo	SF3A3P2	splicing factor 3a, subunit 3 pseudogene 2	O	SF3A3 pseudogene|splicing factor 3a, subunit 3, 60kDa pseudogene	20201124	-
9606	450086	AD9	-	-	MIM:608907	-	-	Alzheimer disease 9	unknown	-	-	-	-	20170408	-
9606	450087	ADHD1	-	-	MIM:608903	16	16p13	Attention deficit-hyperactivity disorder, susceptibility to, 1	unknown	-	-	-	-	20190816	-
9606	450088	ADHD2	-	-	MIM:608904	17	17p11	Attention deficit-hyperactivity disorder, susceptibility to, 2	unknown	-	-	-	-	20190816	-
9606	450089	ADHD3	-	LOAS	MIM:608905	6	6q12	Attention deficit-hyperactivity disorder, susceptibility to, 3	unknown	-	-	-	-	20190816	-
9606	450090	ADHD4	-	-	MIM:608906	5	5p13	Attention deficit-hyperactivity disorder, susceptibility to, 4	unknown	-	-	-	-	20190816	-
9606	450092	KTCN2	-	-	MIM:608932	16	16q22.3-q23.1	Keratoconus 2	unknown	-	-	-	-	20190816	-
9606	450093	LNCR1	-	-	MIM:608935	6	6q23-q25	Lung cancer 1	unknown	-	-	-	-	20190816	-
9606	450095	PLF	-	-	MIM:608852	6	6q21-q22	Pulmonary function	unknown	-	-	-	-	20190816	-
9606	450096	PAPA4	-	-	MIM:608562	7	7q22	Polydactyly, postaxial, type A4	unknown	-	-	-	-	20190816	-
9606	450097	RLS2	-	-	MIM:608831	14	14q13-q21	Restless legs syndrome 2	unknown	-	-	-	-	20190816	-
9606	450208	LCEP1	-	-	HGNC:HGNC:31806|Ensembl:ENSG00000233819	1	1q21.3	late cornified envelope pseudogene 1	pseudo	LCEP1	late cornified envelope pseudogene 1	O	small proline rich-like (epidermal differentiation complex) 1B pseudogene	20201124	-
9606	450209	LCEP2	-	-	HGNC:HGNC:31807|Ensembl:ENSG00000229713	1	1q21.3	late cornified envelope pseudogene 2	pseudo	LCEP2	late cornified envelope pseudogene 2	O	-	20201124	-
9606	450210	LCEP4	-	-	HGNC:HGNC:31808|Ensembl:ENSG00000226947	1	1q21.3	late cornified envelope pseudogene 4	pseudo	LCEP4	late cornified envelope pseudogene 4	O	small proline rich-like (epidermal differentiation complex) 1B pseudogene	20201124	-
9606	450211	LCEP3	-	-	HGNC:HGNC:31809|Ensembl:ENSG00000285753	1	1q21.3	late cornified envelope pseudogene 3	pseudo	LCEP3	late cornified envelope pseudogene 3	O	-	20201124	-
9606	450232	PHF5CP	-	PHF5AP1	HGNC:HGNC:32385	19	19p13.11	PHD finger protein 5C pseudogene	pseudo	PHF5CP	PHD finger protein 5C pseudogene	O	PHD finger protein 5A pseudogene 1|PHF5A pseudogene 1	20201124	-
9606	450234	PHF5GP	-	-	HGNC:HGNC:23269	2	2q24.3	PHD finger protein 5G pseudogene	pseudo	PHF5GP	PHD finger protein 5G pseudogene	O	PHF5A pseudogene 5	20201124	-
9606	450238	PHF5DP	-	-	HGNC:HGNC:23268	3	3q13.2	PHD finger protein 5D pseudogene	pseudo	PHF5DP	PHD finger protein 5D pseudogene	O	PHF5A pseudogene 2	20201124	-
9606	450239	PHF5EP	-	-	HGNC:HGNC:23267	3	3p21.31	PHD finger protein 5E pseudogene	pseudo	PHF5EP	PHD finger protein 5E pseudogene	O	PHF5A pseudogene 3	20201124	-
9606	450246	PHF5FP	-	-	HGNC:HGNC:23266	X	Xq23	PHD finger protein 5F pseudogene	pseudo	PHF5FP	PHD finger protein 5F pseudogene	O	PHF5A pseudogene 4	20201124	-
9606	450250	PHF5HP	-	-	HGNC:HGNC:23264|Ensembl:ENSG00000259586	15	15q26.3	PHD finger protein 5H pseudogene	pseudo	PHF5HP	PHD finger protein 5H pseudogene	O	PHF5A pseudogene 6	20201124	-
9606	474148	TTTY3B	-	LNCRNA00122|NCRNA00122	HGNC:HGNC:31888|Ensembl:ENSG00000280961	Y	Yq11.23	testis-specific transcript, Y-linked 3B	ncRNA	TTTY3B	testis-specific transcript, Y-linked 3B	O	long intergenic non-protein coding RNA 122|testis-specific transcript, Y-linked 3, centromeric|testis-specific transcript, Y-linked 3B (non-protein coding)	20201124	-
9606	474149	TTTY4B	-	LINC00124|NCRNA00124	HGNC:HGNC:31891|Ensembl:ENSG00000235412	Y	Yq11.23	testis-specific transcript, Y-linked 4B	ncRNA	TTTY4B	testis-specific transcript, Y-linked 4B	O	long intergenic non-protein coding RNA 124|testis-specific transcript, Y-linked 4, middle|testis-specific transcript, Y-linked 4B (non-protein coding)	20201124	-
9606	474150	TTTY4C	-	LINC00125|NCRNA00125	HGNC:HGNC:31892|Ensembl:ENSG00000228296	Y	Yq11.23	testis-specific transcript, Y-linked 4C	ncRNA	TTTY4C	testis-specific transcript, Y-linked 4C	O	long intergenic non-protein coding RNA 125|testis-specific transcript, Y-linked 4, telomeric|testis-specific transcript, Y-linked 4C (non-protein coding)	20201124	-
9606	474151	TTTY17B	-	NCRNA00141	HGNC:HGNC:31889|Ensembl:ENSG00000227439	Y	Yq11.23	testis-specific transcript, Y-linked 17B	ncRNA	TTTY17B	testis-specific transcript, Y-linked 17B	O	testis-specific transcript, Y-linked 17, middle|testis-specific transcript, Y-linked 17B (non-protein coding)	20201124	-
9606	474152	TTTY17C	-	NCRNA00142	HGNC:HGNC:31890	Y	Yq11.23	testis-specific transcript, Y-linked 17C	ncRNA	TTTY17C	testis-specific transcript, Y-linked 17C	O	testis-specific transcript, Y-linked 17, telomeric|testis-specific transcript, Y-linked 17C (non-protein coding)	20201124	-
9606	474159	DYX9	-	DXY9	MIM:300509	X	Xq27.3	dyslexia susceptibility 9	unknown	-	-	-	-	20191002	-
9606	474167	HDGFP1	-	HDGFP	HGNC:HGNC:31836	X	Xq26.2	heparin binding growth factor pseudogene 1	pseudo	HDGFP1	heparin binding growth factor pseudogene 1	O	hepatoma derived growth factor pseudogene 1|hepatoma-derived growth factor (high-mobility group protein 1-like) pseudogene	20201124	-
9606	474168	WG	-	-	MIM:608710	6	6p21.3	Wegener granulomatosis	unknown	-	-	-	-	20170408	-
9606	474170	LRRC37A2	-	LRRC37	MIM:616556|HGNC:HGNC:32404|Ensembl:ENSG00000238083	17	17q21.31-q21.32	leucine rich repeat containing 37 member A2	protein-coding	LRRC37A2	leucine rich repeat containing 37 member A2	O	leucine-rich repeat-containing protein 37A2|c114 SLIT-like testicular protein	20201208	-
9606	474174	SGCEP1	-	SGCEP	HGNC:HGNC:54675	2	2q22.3	SGCE pseudogene 1	pseudo	SGCEP1	SGCE pseudogene 1	O	sarcoglycan epsilon pseudogene	20201124	-
9606	474333	GEVQ2	-	-	MIM:608878	20	20q13	gene expression, variation in, quantitative trait locus	unknown	-	-	-	-	20190816	-
9606	474334	GEVQ1	-	-	MIM:608875	14	14q32	gene expression, variation in, quantitative trait locus	unknown	-	-	-	-	20190816	-
9606	474337	SUMO1P2	-	bA375F2.1	HGNC:HGNC:33149	1	1q24.2	SUMO1 pseudogene 2	pseudo	SUMO1P2	SUMO1 pseudogene 2	O	SMT3 suppressor of mif two 3 homolog 1 pseudogene	20201124	-
9606	474338	SUMO1P3	-	-	HGNC:HGNC:33150	1	1q23.2	SUMO1 pseudogene 3	pseudo	SUMO1P3	SUMO1 pseudogene 3	O	SUMO1 pseudogene 3 (functional)	20201124	-
9606	474341	SUMO1P5	-	-	HGNC:HGNC:33152	5	5q23.2	SUMO1 pseudogene 5	pseudo	SUMO1P5	SUMO1 pseudogene 5	O	-	20201124	-
9606	474343	SPIN2B	-	SPIN-2|SPIN-2B|SPIN2_duplicate|TDRD26|dJ323P24.2	MIM:300517|HGNC:HGNC:33147|Ensembl:ENSG00000186787	X	Xp11.21	spindlin family member 2B	protein-coding	SPIN2B	spindlin family member 2B	O	spindlin-2B|spindlin family, member 2 duplicate|spindlin-like protein 2B|telomeric SPIN2 copy	20201124	-
9606	474344	GIMAP6	-	IAN-2|IAN-6|IAN2|IAN6	MIM:616960|HGNC:HGNC:21918|Ensembl:ENSG00000133561	7	7q36.1	GTPase, IMAP family member 6	protein-coding	GIMAP6	GTPase, IMAP family member 6	O	GTPase IMAP family member 6|immune associated nucleotide 2|immune associated nucleotide 6|immune-associated nucleotide-binding protein 6	20201124	-
9606	474345	GIMAP3P	-	GIMAP3|IAN4P	HGNC:HGNC:30975|Ensembl:ENSG00000177590	7	7q36.1	GTPase, IMAP family member 3 pseudogene	pseudo	GIMAP3P	GTPase, IMAP family member 3 pseudogene	O	GTPase, IMAP family member 5 pseudogene|immune-associated nucleotide-binding protein 4 pseudogene|immunity associated protein 3	20201124	-
9606	474354	LRRC18	-	UNQ933|UNQ9338|VKGE9338	MIM:619002|HGNC:HGNC:23199|Ensembl:ENSG00000165383	10	10q11.23	leucine rich repeat containing 18	protein-coding	LRRC18	leucine rich repeat containing 18	O	leucine-rich repeat-containing protein 18	20201124	-
9606	474381	H2AB2	-	H2A.Bbd|H2AB3|H2AFB2	MIM:301038|HGNC:HGNC:18298|Ensembl:ENSG00000277858	X	Xq28	H2A.B variant histone 2	protein-coding	H2AB2	H2A.B variant histone 2	O	histone H2A-Bbd type 2/3|H2A Barr body deficient|H2A histone family member B2	20201213	-
9606	474382	H2AB1	-	H2A.B|H2A.Bbd|H2AFB1	MIM:301037|HGNC:HGNC:22516|Ensembl:ENSG00000274183	X	Xq28	H2A.B variant histone 1	protein-coding	H2AB1	H2A.B variant histone 1	O	histone H2A-Bbd type 1|H2A Barr body-deficient|H2A histone family member B1	20210114	-
9606	474383	F8A2	-	HAP40	HGNC:HGNC:31849|Ensembl:ENSG00000274791	X	Xq28	coagulation factor VIII associated 2	protein-coding	F8A2	coagulation factor VIII associated 2	O	40-kDa huntingtin-associated protein|coagulation factor VIII-associated (intronic transcript) 2|cpG island protein|factor VIII intron 22 protein	20201124	-
9606	474384	F8A3	-	HAP40	HGNC:HGNC:31850|Ensembl:ENSG00000277150	X	Xq28	coagulation factor VIII associated 3	protein-coding	F8A3	coagulation factor VIII associated 3	O	40-kDa huntingtin-associated protein|coagulation factor VIII-associated (intronic transcript) 3|cpG island protein|factor VIII intron 22 protein	20201124	-
9606	474387	OFC4	-	-	MIM:608371	4	4q21-q31	Orofacial cleft 4	unknown	-	-	-	-	20190816	-
9606	474388	CMM4	-	-	MIM:608035	1	1p22	Melanoma, cutaneous malignant, 4	unknown	-	-	-	-	20170408	-
9606	492295	RAC1P3	-	Psi3Rac1	HGNC:HGNC:31833	13	13q14.11	Rac family small GTPase 1 pseudogene 3	pseudo	RAC1P3	Rac family small GTPase 1 pseudogene 3	O	ras-related C3 botulinum toxin substrate 1 pseudogene 3	20201124	-
9606	492303	GEMIN8P4	-	-	HGNC:HGNC:37979	1	1p22.2	gem nuclear organelle associated protein 8 pseudogene 4	pseudo	GEMIN8P4	gem nuclear organelle associated protein 8 pseudogene 4	O	FAM51A1 pseudogene	20201124	-
9606	492307	PPDPFL	-	C8orf22	HGNC:HGNC:31745|Ensembl:ENSG00000168333	8	8q11.21	pancreatic progenitor cell differentiation and proliferation factor like	protein-coding	PPDPFL	pancreatic progenitor cell differentiation and proliferation factor like	O	pancreatic progenitor cell differentiation and proliferation factor-like protein|exocrine differentiation and proliferation factor-like protein	20201124	-
9606	492311	IGIP	-	C5orf53	HGNC:HGNC:33847|Ensembl:ENSG00000182700	5	5q31.3	IgA inducing protein	protein-coding	IGIP	IgA inducing protein	O	IgA-inducing protein homolog|IgA-inducing protein homolog (Bos taurus)	20201124	-
9606	493753	COA5	-	6330578E17Rik|C2orf64|CEMCOX3|MC4DN9|Pet191	MIM:613920|HGNC:HGNC:33848|Ensembl:ENSG00000183513	2	2q11.2	cytochrome c oxidase assembly factor 5	protein-coding	COA5	cytochrome c oxidase assembly factor 5	O	cytochrome c oxidase assembly factor 5|protein C2orf64	20201213	-
9606	493754	GS1-124K5.11	-	-	Ensembl:ENSG00000229180	7	7q11.21	RAB guanine nucleotide exchange factor 1 pseudogene	pseudo	-	-	-	-	20201124	-
9606	493812	HCG11	-	CTA-14H9.3|bK14H9.3	HGNC:HGNC:17707|Ensembl:ENSG00000228223	6	6p22.2	HLA complex group 11	ncRNA	HCG11	HLA complex group 11	O	HLA complex group 11 (non-protein coding)	20201124	-
9606	493813	HCG13P	-	dJ193B12.5	HGNC:HGNC:17724	6	6p22.1	HLA complex group 13 pseudogene	pseudo	HCG13P	HLA complex group 13 pseudogene	O	-	20201124	-
9606	493816	TUBBP4	-	bA537H15.5	HGNC:HGNC:19913	9	9p13.3	tubulin beta pseudogene 4	pseudo	TUBBP4	tubulin beta pseudogene 4	O	tubulin, beta polypeptide pseudogene 4	20201124	-
9606	493818	MYMY3	-	-	MIM:608796	8	8q23	moyamoya disease 3	unknown	-	-	-	-	20191002	-
9606	493821	ZNF603P	-	p373c6.7	HGNC:HGNC:23322|Ensembl:ENSG00000216901	6	6p22.1	zinc finger protein 603, pseudogene	pseudo	ZNF603P	zinc finger protein 603, pseudogene	O	-	20201124	-
9606	493824	ZNF601P	-	D6S2711|PRD51p|dJ313I6.8	HGNC:HGNC:29407	6	6p22.1	zinc finger protein 601, pseudogene	pseudo	ZNF601P	zinc finger protein 601, pseudogene	O	-	20201124	-
9606	493825	POLR2LP1	-	POLR2LP	HGNC:HGNC:31340|Ensembl:ENSG00000238211	6	6p21.33	RNA polymerase II subunit L pseudogene 1	pseudo	POLR2LP1	RNA polymerase II subunit L pseudogene 1	O	polymerase (RNA) II (DNA directed) polypeptide L pseudogene|polymerase (RNA) II subunit L pseudogene 1	20201124	-
9606	493829	TRIM72	-	MG53	MIM:613288|HGNC:HGNC:32671|Ensembl:ENSG00000177238	16	16p11.2	tripartite motif containing 72	protein-coding	TRIM72	tripartite motif containing 72	O	tripartite motif-containing protein 72|mitsugumin-53|tripartite motif containing 72, E3 ubiquitin protein ligase	20201124	-
9606	493856	CISD2	-	ERIS|Miner1|NAF-1|WFS2|ZCD2	MIM:611507|HGNC:HGNC:24212|Ensembl:ENSG00000145354	4	4q24	CDGSH iron sulfur domain 2	protein-coding	CISD2	CDGSH iron sulfur domain 2	O	CDGSH iron-sulfur domain-containing protein 2|endoplasmic reticulum intermembrane small protein|mitoNEET-related 1 protein|nutrient-deprivation autophagy factor-1|zinc finger, CDGSH-type domain 2	20210123	-
9606	493860	CCDC73	-	NY-SAR-79	MIM:612328|HGNC:HGNC:23261|Ensembl:ENSG00000186714	11	11p13	coiled-coil domain containing 73	protein-coding	CCDC73	coiled-coil domain containing 73	O	coiled-coil domain-containing protein 73|sarcoma antigen NY-SAR-79	20201124	-
9606	493861	EID3	-	NS4EB|NSE4B|NSMCE4B	MIM:612986|HGNC:HGNC:32961|Ensembl:ENSG00000255150	12	12q23.3	EP300 interacting inhibitor of differentiation 3	protein-coding	EID3	EP300 interacting inhibitor of differentiation 3	O	EP300-interacting inhibitor of differentiation 3|E1A-like inhibitor of differentiation 3|EID-1-like inhibitor of differentiation 3|EID-3|NSE4 homolog B|non-SMC element 4 homolog B|non-structural maintenance of chromosomes element 4 homolog B|testis tissue sperm-binding protein Li 96mP	20201213	-
9606	493862	CTRCT28	-	ARCC1	MIM:609026	6	6p12-q12	Cataract 28	unknown	-	-	-	-	20190816	-
9606	493869	GPX8	-	EPLA847|GPx-8|GSHPx-8|UNQ847	MIM:617172|HGNC:HGNC:33100|Ensembl:ENSG00000164294	5	5q11.2	glutathione peroxidase 8 (putative)	protein-coding	GPX8	glutathione peroxidase 8 (putative)	O	probable glutathione peroxidase 8	20210114	-
9606	493900	TMEM9B-AS1	-	C11orf18	HGNC:HGNC:19230|Ensembl:ENSG00000254860	11	11p15.4	TMEM9B antisense RNA 1	ncRNA	TMEM9B-AS1	TMEM9B antisense RNA 1	O	TMEM9B antisense RNA 1 (non-protein coding)	20201124	-
9606	493901	RNASE12	-	HEL-S-85p|RAI1	HGNC:HGNC:24211|Ensembl:ENSG00000258436	14	14q11.2	ribonuclease A family member 12 (inactive)	protein-coding	RNASE12	ribonuclease A family member 12 (inactive)	O	probable inactive ribonuclease-like protein 12|epididymis secretory sperm binding protein Li 85p|ribonuclease A I1|ribonuclease, RNase A family, 12 (non-active)|ribonuclease-like protein 12	20201124	-
9606	493911	PHOSPHO2	-	-	HGNC:HGNC:28316|Ensembl:ENSG00000144362	2	2q31.1	phosphatase, orphan 2	protein-coding	PHOSPHO2	phosphatase, orphan 2	O	pyridoxal phosphate phosphatase PHOSPHO2	20201124	-
9606	493913	PAPPA-AS1	-	DIPAS|NCRNA00156|PAPPA-AS|PAPPAAS|PAPPAS|TAF2C2|TAF4B|TAFII105	MIM:610689|HGNC:HGNC:35152|Ensembl:ENSG00000256040	9	9q33.1	PAPPA antisense RNA 1	ncRNA	PAPPA-AS1	PAPPA antisense RNA 1	O	DIPLA1-antisense expressed|PAPPA antisense RNA 1 (non-protein coding)|PAPPA antisense RNA 1 (tail to tail)	20201124	-
9606	493987	MT1P1	-	bA435O5.3	HGNC:HGNC:23681	9	9q22.32	metallothionein 1 pseudogene 1	pseudo	MT1P1	metallothionein 1 pseudogene 1	O	-	20201124	-
9606	494028	CVMRF	-	-	MIM:300471	X	-	cubitus valgus with mental retardation and unusual facies	unknown	-	-	-	-	20190816	-
9606	494029	MENOQ1	-	-	MIM:300488	X	Xp21.3	menopause, natural, age at, QTL	unknown	-	-	-	-	20190816	-
9606	494115	RBMXL1	-	RBM1	HGNC:HGNC:25073|Ensembl:ENSG00000213516	1	1p22.2	RBMX like 1	protein-coding	RBMXL1	RBMX like 1	O	RNA binding motif protein, X-linked-like-1|RNA binding motif protein, X-linked like 1|heterogeneous nuclear ribonucleoprotein G-like 1	20201124	-
9606	494118	SPANXN1	-	CT11.6	MIM:300664|HGNC:HGNC:33174|Ensembl:ENSG00000203923	X	Xq27.3	SPANX family member N1	protein-coding	SPANXN1	SPANX family member N1	O	sperm protein associated with the nucleus on the X chromosome N1|cancer/testis antigen family 11, member 6|nuclear-associated protein SPAN-Xn1	20201124	-
9606	494119	SPANXN2	-	CT11.7|SPANX-N2	MIM:300665|HGNC:HGNC:33175|Ensembl:ENSG00000268988	X	Xq27.3	SPANX family member N2	protein-coding	SPANXN2	SPANX family member N2	O	sperm protein associated with the nucleus on the X chromosome N2|cancer/testis antigen family 11, member 7|nuclear-associated protein SPAN-Xn2	20201124	-
9606	494127	NFYCP2	-	-	HGNC:HGNC:54924	9	9q21.33	NFYC pseudogene 2	pseudo	NFYCP2	NFYC pseudogene 2	O	nuclear transcription factor Y, gamma pseudogene	20201124	-
9606	494141	SLC25A51P4	-	-	HGNC:HGNC:54321|Ensembl:ENSG00000189332	11	11p15.1	SLC25A51 pseudogene 4	pseudo	SLC25A51P4	SLC25A51 pseudogene 4	O	mitochondrial carrier triple repeat 1 pseudogene|solute carrier family 25 member 51 pseudogene	20201124	-
9606	494143	CHAC2	-	GCG1	MIM:617446|HGNC:HGNC:32363|Ensembl:ENSG00000143942	2	2p16.2	ChaC glutathione specific gamma-glutamylcyclotransferase 2	protein-coding	CHAC2	ChaC glutathione specific gamma-glutamylcyclotransferase 2	O	glutathione-specific gamma-glutamylcyclotransferase 2|ChaC cation transport regulator homolog 2|ChaC, cation transport regulator-like 2|cation transport regulator-like protein 2|gamma-GCG 2|gamma-GCT acting on glutathione homolog 2|putative glutathione-specific gamma-glutamylcyclotransferase 2	20201124	-
9606	494148	DFNB55	-	-	MIM:609952	4	4q12-q13.2	deafness, autosomal recessive 55	unknown	-	-	-	-	20191002	-
9606	494150	PHBP19	-	-	HGNC:HGNC:51552	12	12q13.13	prohibitin pseudogene 19	pseudo	PHBP19	prohibitin pseudogene 19	O	-	20201124	-
9606	494188	FBXO47	-	-	MIM:609498|HGNC:HGNC:31969|Ensembl:ENSG00000204952	17	17q12|17q12	F-box protein 47	protein-coding	FBXO47	F-box protein 47	O	F-box only protein 47	20201124	-
9606	494197	SPANXN5	-	CT11.10|SPANX-N5	MIM:300668|HGNC:HGNC:33178|Ensembl:ENSG00000204363	X	Xp11.22	SPANX family member N5	protein-coding	SPANXN5	SPANX family member N5	O	sperm protein associated with the nucleus on the X chromosome N5|cancer/testis antigen family 11, member 10|nuclear-associated protein SPAN-Xn5	20201124	-
9606	494323	MIR361	-	MIRN361|hsa-mir-361|mir-361	HGNC:HGNC:31867|Ensembl:ENSG00000199051|miRBase:MI0000760	X	Xq21.2	microRNA 361	ncRNA	MIR361	microRNA 361	O	-	20201213	-
9606	494324	MIR375	-	MIRN375|hsa-mir-375|miRNA375|mir-375	MIM:611173|HGNC:HGNC:31868|Ensembl:ENSG00000198973|miRBase:MI0000783	2	2q35	microRNA 375	ncRNA	MIR375	microRNA 375	O	-	20210110	-
9606	494325	MIR376A1	-	MIR376A-1|MIRN376A|MIRN376A-1|MIRN376A1|mir-376a-1	MIM:610959|HGNC:HGNC:31869|Ensembl:ENSG00000283588|miRBase:MI0000784	14	14q32.31	microRNA 376a-1	ncRNA	MIR376A1	microRNA 376a-1	O	hsa-mir-376a|hsa-mir-376a-1	20210110	-
9606	494326	MIR377	-	MIRN377|hsa-mir-377|mir-377	HGNC:HGNC:31870|Ensembl:ENSG00000199015|miRBase:MI0000785	14	14q32.31	microRNA 377	ncRNA	MIR377	microRNA 377	O	-	20201220	-
9606	494327	MIR378A	-	MIR378|MIRN378|hsa-mir-378|hsa-mir-378a|miRNA378	MIM:611957|HGNC:HGNC:31871|Ensembl:ENSG00000199047|miRBase:MI0000786	5	5q32	microRNA 378a	ncRNA	MIR378A	microRNA 378a	O	microRNA 378	20201124	-
9606	494328	MIR379	-	MIRN379|hsa-mir-379|mir-379	MIM:616358|HGNC:HGNC:31872|Ensembl:ENSG00000199088|miRBase:MI0000787	14	14q32.31	microRNA 379	ncRNA	MIR379	microRNA 379	O	-	20210118	-
9606	494329	MIR380	-	MIR380-3p|MIRN380|hsa-mir-380|mir-380	MIM:613654|HGNC:HGNC:31873|Ensembl:ENSG00000198982|miRBase:MI0000788	14	14q32.31	microRNA 380	ncRNA	MIR380	microRNA 380	O	-	20210103	-
9606	494330	MIR381	-	MIRN381|hsa-mir-381|mir-381	HGNC:HGNC:31874|Ensembl:ENSG00000199020|miRBase:MI0000789	14	14q32.31	microRNA 381	ncRNA	MIR381	microRNA 381	O	-	20201220	-
9606	494331	MIR382	-	MIRN382|hsa-mir-382|mir-382	HGNC:HGNC:31875|Ensembl:ENSG00000283170|miRBase:MI0000790	14	14q32.31	microRNA 382	ncRNA	MIR382	microRNA 382	O	-	20210110	-
9606	494332	MIR383	-	MIRN383|hsa-mir-383|mir-383	HGNC:HGNC:31876|Ensembl:ENSG00000199127|miRBase:MI0000791	8	8p22	microRNA 383	ncRNA	MIR383	microRNA 383	O	-	20210103	-
9606	494333	MIR384	-	MIRN384|hsa-mir-384	HGNC:HGNC:31878|Ensembl:ENSG00000283242|miRBase:MI0001145	X	Xq21.1	microRNA 384	ncRNA	MIR384	microRNA 384	O	-	20210118	-
9606	494334	MIR422A	-	MIRN422A	HGNC:HGNC:31879|Ensembl:ENSG00000199156|miRBase:MI0001444	15	15q22.31	microRNA 422a	ncRNA	MIR422A	microRNA 422a	O	hsa-mir-422a|miR-422a	20210110	-
9606	494335	MIR423	-	MIRN423|hsa-mir-423|mir-423	HGNC:HGNC:31880|Ensembl:ENSG00000283935|miRBase:MI0001445	17	17q11.2	microRNA 423	ncRNA	MIR423	microRNA 423	O	-	20201227	-
9606	494336	MIR424	-	MIR322|MIRN424|hsa-mir-424|miRNA424|mir-424	MIM:300682|HGNC:HGNC:31881|Ensembl:ENSG00000284231|miRBase:MI0001446	X	Xq26.3	microRNA 424	ncRNA	MIR424	microRNA 424	O	-	20210103	-
9606	494337	MIR425	-	MIRN425|hsa-mir-425|mir-425	HGNC:HGNC:31882|Ensembl:ENSG00000199032|miRBase:MI0001448	3	3p21.31	microRNA 425	ncRNA	MIR425	microRNA 425	O	-	20210110	-
9606	494446	NRCLP3	-	-	MIM:609039	21	21q11.2	Narcolepsy 3	unknown	-	-	-	-	20190816	-
9606	494447	COILP2	-	COILP-2	HGNC:HGNC:25389	4	4q28.1	coilin pseudogene 2	pseudo	COILP2	coilin pseudogene 2	O	-	20201124	-
9606	494470	RNF165	-	ARKL2|Ark2C|RNF111L2	HGNC:HGNC:31696|Ensembl:ENSG00000141622	18	18q21.1	ring finger protein 165	protein-coding	RNF165	ring finger protein 165	O	E3 ubiquitin-protein ligase RNF165	20201124	-
9606	494513	PJVK	-	DFNB59	MIM:610219|HGNC:HGNC:29502|Ensembl:ENSG00000204311	2	2q31.2	pejvakin	protein-coding	PJVK	pejvakin	O	pejvakin|autosomal recessive deafness type 59 protein	20201124	-
9606	494514	TYMSOS	-	C18orf56	HGNC:HGNC:29553|Ensembl:ENSG00000176912	18	18p11.32	TYMS opposite strand	ncRNA	TYMSOS	TYMS opposite strand	O	TYMS opposite strand protein	20201208	-
9606	494540	TBCAP1	-	-	HGNC:HGNC:42630	X	Xp21.1	tubulin folding cofactor A pseudogene 1	pseudo	TBCAP1	tubulin folding cofactor A pseudogene 1	O	tubulin-specific chaperone a pseudogene 1	20201124	-
9606	494541	TBCAP2	-	-	HGNC:HGNC:42631	1	1p36.21	tubulin folding cofactor A pseudogene 2	pseudo	TBCAP2	tubulin folding cofactor A pseudogene 2	O	tubulin-specific chaperone a pseudogene 2	20201124	-
9606	494551	WEE2	-	OOMD5|WEE1B	MIM:614084|HGNC:HGNC:19684|Ensembl:ENSG00000214102	7	7q34	WEE2 oocyte meiosis inhibiting kinase	protein-coding	WEE2	WEE2 oocyte meiosis inhibiting kinase	O	wee1-like protein kinase 2|WEE1 homolog 2|wee1-like protein kinase 1B|wee1B kinase	20201213	-
9606	494555	TWF1P2	-	A6ps2|PTK9P2	HGNC:HGNC:21737	X	Xq28	twinfilin 1 pseudogene 2	pseudo	TWF1P2	twinfilin 1 pseudogene 2	O	protein tyrosine kinase 9 pseudogene 2|twinfilin, actin-binding protein, homolog 1 pseudogene	20201124	-
9606	494558	C9orf135-DT	-	C9orf135-AS1	HGNC:HGNC:48713|Ensembl:ENSG00000225626	9	9q21.12	C9orf135 divergent transcript	ncRNA	C9orf135-DT	C9orf135 divergent transcript	O	C9orf135 antisense RNA 1 (head to head)	20201124	-
9606	497048	KU-MEL-3	-	-	Ensembl:ENSG00000205444	6	6p25.1	uncharacterized LOC497048	ncRNA	-	-	-	-	20201124	-
9606	497049	FLJ25758	-	-	-	19	19p13.2	microtubule affinity regulating kinase 1 pseudogene	pseudo	-	-	-	-	20201124	-
9606	497188	GLC1I	-	-	MIM:609745	15	15q11-q13	glaucoma 1, open angle, I	unknown	-	-	-	-	20191002	-
9606	497189	TIFAB	-	-	MIM:612663|HGNC:HGNC:34024|Ensembl:ENSG00000255833	5	5q31.1	TIFA inhibitor	protein-coding	TIFAB	TIFA inhibitor	O	TRAF-interacting protein with FHA domain-containing protein B|TIFA-like protein|TIFA-related protein TIFAB|TRAF-interacting protein with forkhead-associated domain, family member B	20210118	-
9606	497190	CLEC18B	-	MRCL2	MIM:616572|HGNC:HGNC:33849|Ensembl:ENSG00000140839	16	16q23.1	C-type lectin domain family 18 member B	protein-coding	CLEC18B	C-type lectin domain family 18 member B	O	C-type lectin domain family 18 member B|mannose receptor-like 2|mannose receptor-like protein 1|secretory protein LOC497190	20201124	-
9606	497231	CLN9	-	-	MIM:609055	-	-	ceroid-lipofuscinosis, neuronal 9	unknown	-	-	-	-	20191002	-
9606	497256	LOC497256	-	-	-	9	9q22.1	uncharacterized LOC497256	ncRNA	-	-	-	-	20201124	-
9606	497258	BDNF-AS	-	ANTI-BDNF|BDNF|BDNF-AS1|BDNFAS|BDNFOS|NCRNA00049	MIM:611468|HGNC:HGNC:20608|Ensembl:ENSG00000245573	11	11p14.1	BDNF antisense RNA	ncRNA	BDNF-AS	BDNF antisense RNA	O	BDNF antisense RNA (non-protein coding)|BDNF antisense RNA 1 (non-protein coding)|BDNF opposite strand (non-protein coding)|brain-derived neurotrophic factor opposite strand	20201124	-
9606	497259	C18orf61	-	-	-	18	18p11.21	uncharacterized LOC497259	ncRNA	-	-	-	-	20201124	-
9606	497634	LINC00293	-	BEYLA|NCRNA00293	MIM:609543|HGNC:HGNC:39078|Ensembl:ENSG00000253314	8	8q11.1	long intergenic non-protein coding RNA 293	ncRNA	LINC00293	long intergenic non-protein coding RNA 293	O	-	20201124	-
9606	497657	ANIB3	-	AIB3	MIM:609122	1	1p36.13-p34.3	aneurysm, intracranial berry 3	unknown	-	-	-	-	20191002	-
9606	497661	C18orf32	-	-	HGNC:HGNC:31690|Ensembl:ENSG00000177576	18	18q21.1	chromosome 18 open reading frame 32	protein-coding	C18orf32	chromosome 18 open reading frame 32	O	UPF0729 protein C18orf32|putative NF-kappa-B-activating protein 200|putative NFkB activating protein	20201206	-
9606	497662	RRIS	-	-	MIM:609116	10	10q26	Respiratory rhythmicity in sleep	unknown	-	-	-	-	20190816	-
9606	503497	MS4A13	-	-	HGNC:HGNC:16674|Ensembl:ENSG00000204979	11	11q12.2	membrane spanning 4-domains A13	protein-coding	MS4A13	membrane spanning 4-domains A13	O	membrane-spanning 4-domains subfamily A member 13|testis-expressed transmembrane protein 4|testis-expressed transmembrane-4 protein	20201124	-
9606	503519	LINC00929	-	-	HGNC:HGNC:48615|Ensembl:ENSG00000259150	15	15q12	long intergenic non-protein coding RNA 929	ncRNA	LINC00929	long intergenic non-protein coding RNA 929	O	-	20201124	-
9606	503538	A1BG-AS1	-	A1BG-AS|A1BGAS|NCRNA00181	HGNC:HGNC:37133|Ensembl:ENSG00000268895	19	19q13.43	A1BG antisense RNA 1	ncRNA	A1BG-AS1	A1BG antisense RNA 1	O	A1BG antisense RNA (non-protein coding)|A1BG antisense RNA 1 (non-protein coding)	20201124	-
9606	503540	LOC503540	-	-	-	5	5p14.2	AKT interacting protein pseudogene	pseudo	-	-	-	fused toes homolog pseudogene	20201124	-
9606	503542	SPRN	-	SHADOO|SHO|bA108K14.1	MIM:610447|HGNC:HGNC:16871|Ensembl:ENSG00000203772	10	10q26.3	shadow of prion protein	protein-coding	SPRN	shadow of prion protein	O	shadow of prion protein|hypothetical protein BC004409|protein shadoo|shadow of prion protein homolog	20201124	-
9606	503543	BTF3P9	-	-	HGNC:HGNC:38573	1	1q42.13	basic transcription factor 3 pseudogene 9	pseudo	BTF3P9	basic transcription factor 3 pseudogene 9	O	-	20201124	-
9606	503569	RGMB-AS1	-	-	HGNC:HGNC:48666|Ensembl:ENSG00000246763	5	5q15	RGMB antisense RNA 1	ncRNA	RGMB-AS1	RGMB antisense RNA 1	O	CTC-463N11.3	20201124	-
9606	503582	ARGFX	-	-	MIM:611164|HGNC:HGNC:30146|Ensembl:ENSG00000186103	3	3q13.33	arginine-fifty homeobox	protein-coding	ARGFX	arginine-fifty homeobox	O	arginine-fifty homeobox	20201213	-
9606	503583	ARGFXP1	-	-	HGNC:HGNC:17252	5	5q23.2	arginine-fifty homeobox pseudogene 1	pseudo	ARGFXP1	arginine-fifty homeobox pseudogene 1	O	-	20201124	-
9606	503611	TAAR7P	-	-	HGNC:HGNC:31925|Ensembl:ENSG00000235998	6	6q23.2	trace amine associated receptor 7, pseudogene	pseudo	TAAR7P	trace amine associated receptor 7, pseudogene	O	-	20201124	-
9606	503612	TAAR4P	-	-	HGNC:HGNC:31924|Ensembl:ENSG00000237449	6	6q23.2	trace amine associated receptor 4, pseudogene	pseudo	TAAR4P	trace amine associated receptor 4, pseudogene	O	-	20201124	-
9606	503613	PSORS10	-	-	MIM:612410	18	18p11.23	psoriasis susceptibility 10	unknown	-	-	-	-	20191002	-
9606	503614	DEFB107B	-	HsT21816	HGNC:HGNC:31918|Ensembl:ENSG00000198129	8	8p23.1	defensin beta 107B	protein-coding	DEFB107B	defensin beta 107B	O	beta-defensin 107|beta-defensin 7|defensin, beta 107	20201124	-
9606	503618	DEFB104B	-	BD-4|DEFB-4|hBD-4	HGNC:HGNC:26165|Ensembl:ENSG00000177023	8	8p23.1	defensin beta 104B	protein-coding	DEFB104B	defensin beta 104B	O	beta-defensin 104|beta-defensin 4|defensin, beta 104	20201124	-
9606	503627	TPRX2P	-	TPRX2P1|TPRXP1	HGNC:HGNC:32175	19	19q13.33	tetrapeptide repeat homeobox 2, pseudogene	pseudo	TPRX2P	tetrapeptide repeat homeobox 2, pseudogene	O	tetra-peptide repeat homeobox 1 pseudogene|tetra-peptide repeat homeobox 2 pseudogene|tetra-peptide repeat homeobox pseudogene 1	20201124	-
9606	503628	TPRX1P1	-	TPRXP2	HGNC:HGNC:32176	10	10q22.3	tetrapeptide repeat homeobox 1 pseudogene 1	pseudo	TPRX1P1	tetrapeptide repeat homeobox 1 pseudogene 1	O	tetra-peptide repeat homeobox 1 pseudogene 1|tetra-peptide repeat homeobox pseudogene 2	20201124	-
9606	503630	DUXAP1	-	-	HGNC:HGNC:32180|Ensembl:ENSG00000259056	2	2p11.2	double homeobox A pseudogene 1	pseudo	DUXAP1	double homeobox A pseudogene 1	O	-	20201124	-
9606	503631	DUXAP2	-	-	HGNC:HGNC:32181	8	8q22.3	double homeobox A pseudogene 2	pseudo	DUXAP2	double homeobox A pseudogene 2	O	-	20201124	-
9606	503632	DUXAP3	-	-	HGNC:HGNC:32182	10	10q11.21	double homeobox A pseudogene 3	pseudo	DUXAP3	double homeobox A pseudogene 3	O	-	20201124	-
9606	503633	DUXAP4	-	-	HGNC:HGNC:32183	10	10q11.21	double homeobox A pseudogene 4	pseudo	DUXAP4	double homeobox A pseudogene 4	O	-	20201124	-
9606	503634	DUXAP5	-	-	HGNC:HGNC:32184	11	11q23.3	double homeobox A pseudogene 5	pseudo	DUXAP5	double homeobox A pseudogene 5	O	-	20201124	-
9606	503635	DUXAP6	-	-	HGNC:HGNC:32185	15	15q26.1	double homeobox A pseudogene 6	pseudo	DUXAP6	double homeobox A pseudogene 6	O	-	20201124	-
9606	503636	DUXAP7	-	-	HGNC:HGNC:32186	20	20p11.23	double homeobox A pseudogene 7	pseudo	DUXAP7	double homeobox A pseudogene 7	O	-	20201124	-
9606	503637	DUXAP8	-	-	HGNC:HGNC:32187|Ensembl:ENSG00000206195	22	22q11.1	double homeobox A pseudogene 8	pseudo	DUXAP8	double homeobox A pseudogene 8	O	-	20201124	-
9606	503638	DUXAP9	-	LINC01296|LNMAT1	HGNC:HGNC:32188	14	14q11.2	double homeobox A pseudogene 9	pseudo	DUXAP9	double homeobox A pseudogene 9	O	Lymph Node Metastasis Associated Transcript 1|lncRNA-CTD903|long intergenic non-protein coding RNA 1296	20201227	-
9606	503639	DUXAP10	-	-	HGNC:HGNC:32189	14	14q11.2	double homeobox A pseudogene 10	pseudo	DUXAP10	double homeobox A pseudogene 10	O	-	20201124	-
9606	503640	ARGFXP2	-	-	HGNC:HGNC:23977	17	17q11.2	arginine-fifty homeobox pseudogene 2	pseudo	ARGFXP2	arginine-fifty homeobox pseudogene 2	O	arginine-fifty homeobox pseudogene 1	20201124	-
9606	503641	DPRXP1	-	-	HGNC:HGNC:32167	2	2q32.1	divergent-paired related homeobox pseudogene 1	pseudo	DPRXP1	divergent-paired related homeobox pseudogene 1	O	-	20201124	-
9606	503643	DPRXP2	-	-	HGNC:HGNC:32168	6	6p21.31	divergent-paired related homeobox pseudogene 2	pseudo	DPRXP2	divergent-paired related homeobox pseudogene 2	O	-	20201124	-
9606	503644	DPRXP3	-	-	HGNC:HGNC:32169|Ensembl:ENSG00000282308	14	14q13.2	divergent-paired related homeobox pseudogene 3	pseudo	DPRXP3	divergent-paired related homeobox pseudogene 3	O	-	20201124	-
9606	503645	DPRXP4	-	-	HGNC:HGNC:32170|Ensembl:ENSG00000264743	17	17q11.2	divergent-paired related homeobox pseudogene 4	pseudo	DPRXP4	divergent-paired related homeobox pseudogene 4	O	-	20201124	-
9606	503646	DPRXP5	-	-	HGNC:HGNC:32171	21	21q22.13	divergent-paired related homeobox pseudogene 5	pseudo	DPRXP5	divergent-paired related homeobox pseudogene 5	O	-	20201124	-
9606	503647	DPRXP6	-	-	HGNC:HGNC:32172|Ensembl:ENSG00000270791	X	Xp11.4	divergent-paired related homeobox pseudogene 6	pseudo	DPRXP6	divergent-paired related homeobox pseudogene 6	O	-	20201124	-
9606	503648	DPRXP7	-	-	HGNC:HGNC:32173	X	Xq23	divergent-paired related homeobox pseudogene 7	pseudo	DPRXP7	divergent-paired related homeobox pseudogene 7	O	-	20201124	-
9606	503693	LOH12CR2	-	LOH2CR12	HGNC:HGNC:26524|Ensembl:ENSG00000205791	12	12p13.2	loss of heterozygosity on chromosome 12, region 2	ncRNA	LOH12CR2	loss of heterozygosity on chromosome 12, region 2	O	loss of heterozygosity, 12, chromosomal region 2 (non-protein coding)	20201124	-
9606	503694	DEFB108A	-	BD-8|DEFB-8|DEFB108|DEFB108B|DEFB108P1|DEFB8|hBD-8	HGNC:HGNC:18089	8	8p23.1	defensin beta 108A	pseudo	DEFB108A	defensin beta 108A	O	Beta-defensin 108B|Beta-defensin 8|Defensin, beta 108B|defensin beta 108 pseudogene 1	20201124	-
9606	503834	DPRX	-	-	MIM:611165|HGNC:HGNC:32166|Ensembl:ENSG00000204595	19	19q13.42	divergent-paired related homeobox	protein-coding	DPRX	divergent-paired related homeobox	O	divergent paired-related homeobox	20201213	-
9606	503835	DUXA	-	-	MIM:611168|HGNC:HGNC:32179|Ensembl:ENSG00000258873	19	19q13.43	double homeobox A	protein-coding	DUXA	double homeobox A	O	double homeobox protein A	20201124	-
9606	503837	DEFB108C	-	DEFB108P2	HGNC:HGNC:30847	8	8p23.1	defensin beta 108C	pseudo	DEFB108C	defensin beta 108C	O	defensin beta 108 pseudogene 2	20201124	-
9606	503838	DEFB109D	-	DEFB109P3	HGNC:HGNC:30838	8	8p23.1	defensin beta 109D (pseudogene)	pseudo	DEFB109D	defensin beta 109D (pseudogene)	O	defensin beta 109 pseudogene 3|defensin, beta 9 pseudogene	20201124	-
9606	503839	DEFB109E	-	DEFB109P2	HGNC:HGNC:30592	8	8p23.1	defensin beta 109E (pseudogene)	pseudo	DEFB109E	defensin beta 109E (pseudogene)	O	defensin beta 109 pseudogene 2|defensin, beta 9 pseudogene	20201124	-
9606	503840	DEFB108E	-	DEFB108P4	HGNC:HGNC:30174	8	8p23.1	defensin beta 108E (pseudogene)	pseudo	DEFB108E	defensin beta 108E (pseudogene)	O	defensin beta 108 pseudogene 4	20201124	-
9606	503841	DEFB106B	-	BD-6|DEFB-6	HGNC:HGNC:28879|Ensembl:ENSG00000187082	8	8p23.1	defensin beta 106B	protein-coding	DEFB106B	defensin beta 106B	O	beta-defensin 106|beta-defensin 6|defensin, beta 106	20201124	-
9606	504175	OR3D1P	-	-	HGNC:HGNC:25339|Ensembl:ENSG00000230411	1	1q44	olfactory receptor family 3 subfamily D member 1 pseudogene	pseudo	OR3D1P	olfactory receptor family 3 subfamily D member 1 pseudogene	O	olfactor receptor, family 3, subfamily D, member 1 pseudogene	20201124	-
9606	504180	DEFB105B	-	BD-5|DEFB-5	HGNC:HGNC:29930|Ensembl:ENSG00000186599	8	8p23.1	defensin beta 105B	protein-coding	DEFB105B	defensin beta 105B	O	beta-defensin 105|beta-defensin 5|defensin, beta 105	20201124	-
9606	504181	OR5BN2P	-	-	HGNC:HGNC:29194|Ensembl:ENSG00000255140	11	11q12.1	olfactory receptor family 5 subfamily BN member 2 pseudogene	pseudo	OR5BN2P	olfactory receptor family 5 subfamily BN member 2 pseudogene	O	-	20201124	-
9606	504185	DEFB108D	-	DEFB108P3	HGNC:HGNC:26227	8	8p23.1	defensin beta 108D (pseudogene)	pseudo	DEFB108D	defensin beta 108D (pseudogene)	O	defensin beta 108 pseudogene 3	20201124	-
9606	504189	OR8U8	-	-	HGNC:HGNC:27538	11	11q11	olfactory receptor family 8 subfamily U member 8	protein-coding	OR8U8	olfactory receptor family 8 subfamily U member 8	O	olfactory receptor 8U8	20201124	-
9606	504190	OR8U9	-	-	HGNC:HGNC:29166	11	11q1	olfactory receptor family 8 subfamily U member 9	protein-coding	OR8U9	olfactory receptor family 8 subfamily U member 9	O	olfactory receptor 8U9	20201124	-
9606	504191	OR9G9	-	OR9G1	HGNC:HGNC:31940	11	11q11	olfactory receptor family 9 subfamily G member 9	protein-coding	OR9G9	olfactory receptor family 9 subfamily G member 9	O	olfactory receptor 9G9	20201124	-
9606	541461	PSHK2	-	-	MIM:609153	2	2q35-q36	Pseudohyperkalemia, familial, 2, due to red cell leak	unknown	-	-	-	-	20190816	-
9606	541465	CT45A6	-	CT45-5|CT45-6|CT45.6|CT45A5|CT45A7	MIM:300797|HGNC:HGNC:33271|Ensembl:ENSG00000278289	X	Xq26.3	cancer/testis antigen family 45 member A6	protein-coding	CT45A6	cancer/testis antigen family 45 member A6	O	cancer/testis antigen family 45 member A6|Cancer/testis antigen 45-5|Cancer/testis antigen 45A5|Cancer/testis antigen 45A7|Cancer/testis antigen family 45 member A5|Cancer/testis antigen family 45 member A7|cancer/testis antigen 45-4/6|cancer/testis antigen 45-6|cancer/testis antigen 45A4/45A6|cancer/testis antigen 45A6|cancer/testis antigen CT45-6|cancer/testis antigen family 45 member A4/A6	20201124	-
9606	541466	CT45A1	-	CT45|CT45-1|CT45.1	MIM:300648|HGNC:HGNC:33267|Ensembl:ENSG00000268940	X	Xq26.3	cancer/testis antigen family 45 member A1	protein-coding	CT45A1	cancer/testis antigen family 45 member A1	O	cancer/testis antigen family 45 member A1|cancer/testis antigen 45-1|cancer/testis antigen 45A1|cancer/testis antigen CT45-1	20201124	-
9606	541468	LURAP1	-	C1orf190|LRAP35a|LRP35A	MIM:616129|HGNC:HGNC:32327|Ensembl:ENSG00000171357	1	1p34.1	leucine rich adaptor protein 1	protein-coding	LURAP1	leucine rich adaptor protein 1	O	leucine rich adaptor protein 1|NF-kappa-B activator C1orf190|leucine repeat adapter protein 35A|leucine repeat adaptor protein 35a	20210115	-
9606	541471	MIR4435-2HG	-	AGD2|LINC00978|MIR4435-1HG|MORRBID|lncRNA-AWPPH	MIM:617144|HGNC:HGNC:35163|Ensembl:ENSG00000172965	2	2q13	MIR4435-2 host gene	ncRNA	MIR4435-2HG	MIR4435-2 host gene	O	MIR4435-1 host gene (non-protein coding)|adipogenesis down-regulated transcript 2|lncRNA associated with poor prognosis of HCC|long intergenic non-protein coding RNA 978|myeloid RNA regulator of Bim-induced death	20201220	-
9606	541472	IL6-AS1	-	-	HGNC:HGNC:40301|Ensembl:ENSG00000179428	7	7p15.3	IL6 antisense RNA 1	ncRNA	IL6-AS1	IL6 antisense RNA 1	O	-	20201124	-
9606	541473	LOC541473	-	-	Ensembl:ENSG00000146722	7	7q11.23	FKBP prolyl isomerase 6 pseudogene	pseudo	-	-	-	FK506 binding protein 6, 36kDa pseudogene	20201124	-
9606	541565	C8orf58	-	-	HGNC:HGNC:32233|Ensembl:ENSG00000241852	8	8p21.3	chromosome 8 open reading frame 58	protein-coding	C8orf58	chromosome 8 open reading frame 58	O	uncharacterized protein C8orf58	20201124	-
9606	541578	EOLA2	-	CXorf40B	HGNC:HGNC:17402|Ensembl:ENSG00000197021	X	Xq28	endothelium and lymphocyte associated ASCH domain 2	protein-coding	EOLA2	endothelium and lymphocyte associated ASCH domain 2	O	protein EOLA2|protein CXorf40B	20201124	-
9606	541611	HSP90AB6P	-	HSP90Bf	HGNC:HGNC:32540	13	13q32.1	heat shock protein 90 alpha family class B member 6, pseudogene	pseudo	HSP90AB6P	heat shock protein 90 alpha family class B member 6, pseudogene	O	heat shock protein 90Bf|heat shock protein 90kDa alpha (cytosolic), class B member 1 pseudogene|heat shock protein 90kDa alpha (cytosolic), class B member 6, pseudogene|heat shock protein 90kDa alpha family class B member 6, pseudogene	20201124	-
9606	542767	PCOTH	-	C1QTNF9B-AS1	MIM:617122|HGNC:HGNC:39839|Ensembl:ENSG00000205861	13	13q12.12	Pro-X-Gly collagen triple helix like repeat containing	protein-coding	PCOTH	Pro-X-Gly collagen triple helix like repeat containing	O	prostate collagen triple helix protein|C1QTNF9B antisense RNA 1|C1QTNF9B antisense gene protein 1	20201124	-
9606	548313	SSX4B	-	CT5.4	HGNC:HGNC:16880|Ensembl:ENSG00000269791	X	Xp11.23	SSX family member 4B	protein-coding	SSX4B	SSX family member 4B	O	protein SSX4|cancer/testis antigen 5.4|synovial sarcoma, X breakpoint 4B	20201124	-
9606	548593	SLX1A	-	GIYD1	MIM:615822|HGNC:HGNC:20922|Ensembl:ENSG00000132207	16	16p11.2	SLX1 homolog A, structure-specific endonuclease subunit	protein-coding	SLX1A	SLX1 homolog A, structure-specific endonuclease subunit	O	structure-specific endonuclease subunit SLX1|GIY-YIG domain-containing protein 1|SLX1 structure-specific endonuclease subunit homolog A	20201124	-
9606	548594	KIR3DP1	-	CD158c|KIR2DS6|KIR3DS2P|KIR48|KIRX	MIM:610604|HGNC:HGNC:16343|Ensembl:ENSG00000264257	19	19q13.42	killer cell immunoglobulin like receptor, three Ig domains pseudogene 1	pseudo	KIR3DP1	killer cell immunoglobulin like receptor, three Ig domains pseudogene 1	O	killer cell immunoglobulin-like receptor, three domains, pseudogene 1|killer-cell Ig-like receptor pseudogene	20201124	-
9606	548596	CKMT1A	-	CKMT1|U-MtCK|mia-CK	MIM:613415|HGNC:HGNC:31736|Ensembl:ENSG00000223572	15	15q15.3	creatine kinase, mitochondrial 1A	protein-coding	CKMT1A	creatine kinase, mitochondrial 1A	O	creatine kinase U-type, mitochondrial|acidic-type mitochondrial creatine kinase|creatine kinase, mitochondrial 1 (ubiquitous)|ubiquitous mitochondrial creatine kinase	20201124	-
9606	548599	PHBP7	-	-	HGNC:HGNC:39286	9	9q21.33	prohibitin pseudogene 7	pseudo	PHBP7	prohibitin pseudogene 7	O	-	20201213	-
9606	548637	DUTP1	-	DUTL	HGNC:HGNC:31956	3	3q21.2	deoxyuridine triphosphatase pseudogene 1	pseudo	DUTP1	deoxyuridine triphosphatase pseudogene 1	O	-	20201124	-
9606	548644	POLR2J3	-	POLR2J2|RPB11b1|RPB11b2	HGNC:HGNC:33853|Ensembl:ENSG00000168255	7	7q22.1	RNA polymerase II subunit J3	protein-coding	POLR2J3	RNA polymerase II subunit J3	O	DNA-directed RNA polymerase II subunit RPB11-b2|DNA-directed RNA polymerase II subunit 11|DNA-directed RNA polymerase II subunit J2|DNA-directed RNA polymerase II subunit J3|DNA-directed RNA polymerase II subunit RPB11-b1|RNA polymerase II subunit B11-b1|RNA polymerase II subunit B11-b2|polymerase (RNA) II (DNA directed) polypeptide J3|polymerase (RNA) II subunit J3	20201124	-
9606	548645	DNAJC25	-	bA16L21.2.1	HGNC:HGNC:34187|Ensembl:ENSG00000059769	9	9q31.3	DnaJ heat shock protein family (Hsp40) member C25	protein-coding	DNAJC25	DnaJ heat shock protein family (Hsp40) member C25	O	dnaJ homolog subfamily C member 25|DnaJ (Hsp40) homolog, subfamily C , member 25|DnaJ-like protein	20201124	-
9606	550112	UBA6-AS1	-	-	HGNC:HGNC:49083|Ensembl:ENSG00000248049	4	4q13.2	UBA6 antisense RNA 1 (head to head)	ncRNA	UBA6-AS1	UBA6 antisense RNA 1 (head to head)	O	-	20201124	-
9606	550113	LOC550113	-	-	-	4	4q13.2	uncharacterized LOC550113	ncRNA	-	-	-	-	20201124	-
9606	550624	KTCN4	-	-	MIM:609271	2	2p24	Keratoconus 4	unknown	-	-	-	-	20170408	-
9606	550625	ANIC	-	-	MIM:107200	18	18p11.23-q12.2	Anosmia, isolated congenital	unknown	-	-	-	-	20190816	-
9606	550626	FHASD	-	-	MIM:609218	-	-	Foveal hypoplasia and anterior segment dysgenesis	unknown	-	-	-	-	20170408	-
9606	550631	CCDC157	-	-	HGNC:HGNC:33854|Ensembl:ENSG00000187860	22	22q12.2	coiled-coil domain containing 157	protein-coding	CCDC157	coiled-coil domain containing 157	O	coiled-coil domain-containing protein 157	20201124	-
9606	550641	TELM	-	-	MIM:609113	14	14q23.2	telomere length, mean leukocyte	unknown	-	-	-	-	20170604	-
9606	550643	NBDY	-	LINC01420|NoBody	MIM:300992|HGNC:HGNC:50713|Ensembl:ENSG00000204272	X	Xp11.21	negative regulator of P-body association	protein-coding	NBDY	negative regulator of P-body association	O	negative regulator of P-body association|P-body dissociating protein|long intergenic non-protein coding RNA 1420|non-annotated P-body dissociating polypeptide|protein NoBody	20201124	-
9606	550644	SMC3P1	-	-	HGNC:HGNC:54642	2	2q11.2	SMC3 pseudogene 1	pseudo	SMC3P1	SMC3 pseudogene 1	O	CSPG6 pseudogene|structural maintenance of chromosomes 3 pseudogene	20201124	-
9606	552853	NCRNA00250	-	C8orf24	Ensembl:ENSG00000253433	8	8q24.22	non-protein coding RNA 250	ncRNA	-	-	-	-	20201124	-
9606	552859	LINC00251	-	C8orf25|NCRNA00251	HGNC:HGNC:31950|Ensembl:ENSG00000280725	8	8q13.1	long intergenic non-protein coding RNA 251	ncRNA	LINC00251	long intergenic non-protein coding RNA 251	O	-	20201124	-
9606	552860	SAMD12-AS1	-	C8orf26|NCRNA00252	HGNC:HGNC:30937	8	8q24.12	SAMD12 antisense RNA 1	ncRNA	SAMD12-AS1	SAMD12 antisense RNA 1	O	SAMD12 antisense RNA 1 (non-protein coding)	20201124	-
9606	552879	VENTXP6	-	-	HGNC:HGNC:32216	8	8q21.11	VENT homeobox pseudogene 6	pseudo	VENTXP6	VENT homeobox pseudogene 6	O	VENT-like homeobox pseudogene 6	20201124	-
9606	552889	ATXN7L3B	-	lnc-SCA7	MIM:615579|HGNC:HGNC:37931|Ensembl:ENSG00000253719	12	12q21.1	ataxin 7 like 3B	protein-coding	ATXN7L3B	ataxin 7 like 3B	O	ataxin-7-like protein 3B|putative ataxin-7-like protein 3B	20201124	-
9606	552891	DNAJC25-GNG10	-	-	HGNC:HGNC:37501|Ensembl:ENSG00000244115	9	9q31.3	DNAJC25-GNG10 readthrough	protein-coding	DNAJC25-GNG10	DNAJC25-GNG10 readthrough	O	DNAJC25-GNG10 protein|DNAJC25-GNG10 readthrough transcript	20201124	-
9606	552900	BOLA2	-	BOLA2A|BOLA2B|My016	MIM:613182|HGNC:HGNC:29488|Ensembl:ENSG00000183336	16	16p11.2	bolA family member 2	protein-coding	BOLA2	bolA family member 2	O	bolA-like protein 2|BolA-like protein 2 member A|bolA homolog 2	20201206	-
9606	553103	MIR3936HG	-	SLC22A5-AS1	HGNC:HGNC:40538|Ensembl:ENSG00000233006	5	5q31.1	MIR3936 host gene	ncRNA	MIR3936HG	MIR3936 host gene	O	SLC22A5 and SLC22A4 antisense RNA 1	20201124	-
9606	553112	FERP1	-	FERP|FERps	HGNC:HGNC:26443|Ensembl:ENSG00000232149	X	Xq25	FER tyrosine kinase pseudogene 1	pseudo	FERP1	FER tyrosine kinase pseudogene 1	O	fer (fps/fes related) tyrosine kinase (phosphoprotein NCP94) pseudogene 1	20201124	-
9606	553115	PEF1	-	ABP32|PEF1A	MIM:610033|HGNC:HGNC:30009|Ensembl:ENSG00000162517	1	1p35.2	penta-EF-hand domain containing 1	protein-coding	PEF1	penta-EF-hand domain containing 1	O	peflin|PEF protein with a long N-terminal hydrophobic domain|epididymis secretory sperm binding protein	20210103	-
9606	553117	RPL39P5	-	RPL39_7_406	HGNC:HGNC:26015	3	3q22.2	ribosomal protein L39 pseudogene 5	pseudo	RPL39P5	ribosomal protein L39 pseudogene 5	O	60 ribosomal protein L39 pseudogene 5	20201124	-
9606	553118	STK33P1	-	STK33P|STK33ps	HGNC:HGNC:26871|Ensembl:ENSG00000227412	9	9q21.33	serine/threonine kinase 33 pseudogene 1	pseudo	STK33P1	serine/threonine kinase 33 pseudogene 1	O	-	20201124	-
9606	553121	TLK2P2	-	TLK2ps2	HGNC:HGNC:22227|Ensembl:ENSG00000228828	10	10p11.21	tousled like kinase 2 pseudogene 2	pseudo	TLK2P2	tousled like kinase 2 pseudogene 2	O	-	20201209	-
9606	553128	KIR2DL5B	-	KIR2DL5|KIR2DL5.2|KIR2DLX	MIM:615727|HGNC:HGNC:16346	19	19p13.3	killer cell immunoglobulin like receptor, two Ig domains and long cytoplasmic tail 5B	protein-coding	KIR2DL5B	killer cell immunoglobulin like receptor, two Ig domains and long cytoplasmic tail 5B	O	killer cell immunoglobulin-like receptor 2DL5B|CD158 antigen-like family member F2|killer Ig receptor|killer cell immunoglobulin-like receptor 2DL5|killer cell immunoglobulin-like receptor 2DLX|killer cell immunoglobulin-like receptor two domains long cytoplasmic tail 5|killer cell immunoglobulin-like receptor, two domains, long cytoplasmic tail, 5B|killer-cell Ig-like receptor	20201124	-
9606	553139	LOC553139	-	-	-	1	1p31.1	PAI-1 mRNA binding protein pseudogene	pseudo	-	-	-	-	20201124	-
9606	553148	SERBP1P3	-	-	HGNC:HGNC:44630	3	3p21.1	SERPINE1 mRNA binding protein 1 pseudogene 3	pseudo	SERBP1P3	SERPINE1 mRNA binding protein 1 pseudogene 3	O	-	20201124	-
9606	553158	PRR5-ARHGAP8	-	-	HGNC:HGNC:34512|Ensembl:ENSG00000248405	22	22q13.31	PRR5-ARHGAP8 readthrough	protein-coding	PRR5-ARHGAP8	PRR5-ARHGAP8 readthrough	O	PRR5-ARHGAP8 fusion protein|PRR5-ARHGAP8 fusion	20201124	-
9606	553190	MYP7	-	-	MIM:609256	11	11p13	myopia 7	unknown	-	-	-	-	20191002	-
9606	553192	MYP8	-	-	MIM:609257	3	3q26	myopia 8	unknown	-	-	-	-	20191002	-
9606	553194	MYP9	-	-	MIM:609258	4	4q12	myopia 9	unknown	-	-	-	-	20191002	-
9606	553195	MYP10	-	-	MIM:609259	8	8p23	myopia 10	unknown	-	-	-	-	20191002	-
9606	553820	EEF1A1P31	-	-	HGNC:HGNC:37908|Ensembl:ENSG00000237859	X	Xq28	eukaryotic translation elongation factor 1 alpha 1 pseudogene 31	pseudo	EEF1A1P31	eukaryotic translation elongation factor 1 alpha 1 pseudogene 31	O	-	20210114	-
9606	553939	LOC553939	-	-	-	X	Xq28	trimethyllysine hydroxylase, epsilon pseudogene	pseudo	-	-	-	-	20201124	-
9606	553989	LFS3	-	-	MIM:609266	-	-	Li-Fraumeni syndrome 3	unknown	-	-	-	-	20180131	-
9606	553992	MGR7	-	-	MIM:609179	15	15q11.2-q12	Migraine with aura, susceptibility to, 7	unknown	-	-	-	-	20190816	-
9606	554049	C1DP1	-	bA195O1.1	HGNC:HGNC:31465	10	10p11.22	C1D nuclear receptor corepressor pseudogene 1	pseudo	C1DP1	C1D nuclear receptor corepressor pseudogene 1	O	C1D nuclear receptor co-repressor pseudogene 1|DNA-binding protein (C1D) pseudogene	20201124	-
9606	554175	DNM1P33	-	DNM1DN7-2|DNM1DN7@	HGNC:HGNC:35180	15	15q24.1	dynamin 1 pseudogene 33	pseudo	DNM1P33	dynamin 1 pseudogene 33	O	DNM1 pseudogene 33|dynamin-related	20201124	-
9606	554188	FCMTE2	-	ADCME|BAFME2|FAME|FAME2	MIM:607876	2	2p11.1-q12.2	familial cortical myoclonic tremor with epilepsy 2	unknown	-	-	-	benign adult familial myoclonic epilepsy 2|cortical myoclonus and epilepsy, autosomal dominant|familial adult myoclonic epilepsy 2	20191002	-
9606	554201	CCDC148-AS1	-	-	HGNC:HGNC:44134|Ensembl:ENSG00000227480	2	2q24.1	CCDC148 antisense RNA 1	ncRNA	CCDC148-AS1	CCDC148 antisense RNA 1	O	CCDC148 antisense RNA 1 (non-protein coding)|tmp_locus_26	20201124	-
9606	554202	MIR31HG	-	LncHIFCAR|hsa-lnc-31	MIM:616356|HGNC:HGNC:37187|Ensembl:ENSG00000171889	9	9p21.3	MIR31 host gene	ncRNA	MIR31HG	MIR31 host gene	O	MIR31 host gene (non-protein coding)|long noncoding HIF-1I+/- co-activating RNA|long noncoding HIF-1alpha co-activating RNA	20201124	-
9606	554203	JPX	-	DCBALD06|ENOX|LINC00183|NCRNA00183	MIM:300832|HGNC:HGNC:37191|Ensembl:ENSG00000225470	X	Xq13.2	JPX transcript, XIST activator	ncRNA	JPX	JPX transcript, XIST activator	O	JPX transcript, XIST activator (non-protein coding)|expressed neighbor of XIST|just proximal to XIST	20201124	-
9606	554206	LOC554206	-	-	Ensembl:ENSG00000262587	16	16p12.1	leucine carboxyl methyltransferase 1 pseudogene	pseudo	-	-	-	-	20201124	-
9606	554210	MIR429	-	MIRN429|hsa-mir-429|mir-429	MIM:612094|HGNC:HGNC:13784|Ensembl:ENSG00000198976|miRBase:MI0001641	1	1p36.33	microRNA 429	ncRNA	MIR429	microRNA 429	O	-	20201124	-
9606	554212	MIR448	-	MIRN448|hsa-mir-448|miRNA448	MIM:300686|HGNC:HGNC:26069|Ensembl:ENSG00000199001|miRBase:MI0001637	X	Xq23	microRNA 448	ncRNA	MIR448	microRNA 448	O	-	20210116	-
9606	554213	MIR449A	-	MIRN449|MIRN449A|hsa-mir-449|mir-449a	MIM:613131|HGNC:HGNC:27645|Ensembl:ENSG00000198983|miRBase:MI0001648	5	5q11.2	microRNA 449a	ncRNA	MIR449A	microRNA 449a	O	hsa-mir-449a|microRNA 449	20201213	-
9606	554214	MIR450A1	-	MIRN450|MIRN450-1|MIRN450A-1|MIRN450A1|hsa-mir-450|mir-450a-1	HGNC:HGNC:28008|Ensembl:ENSG00000199132|miRBase:MI0001652	X	Xq26.3	microRNA 450a-1	ncRNA	MIR450A1	microRNA 450a-1	O	hsa-mir-450-1|hsa-mir-450a-1|microRNA 450-1	20201124	-
9606	554224	PPIP5K1P1	-	HISPPD2B|HISPPD2BP	HGNC:HGNC:32373	15	15q15.3	diphosphoinositol pentakisphosphate kinase 1 pseudogene 1	pseudo	PPIP5K1P1	diphosphoinositol pentakisphosphate kinase 1 pseudogene 1	O	histidine acid phosphatase domain containing 2B (pseudogene)	20201213	-
9606	554225	STRCP1	-	STRCP	HGNC:HGNC:33915|Ensembl:ENSG00000166763	15	15q15.3	stereocilin pseudogene 1	pseudo	STRCP1	stereocilin pseudogene 1	O	-	20201124	-
9606	554226	ANKRD30BL	-	ANKRD30BP3|NCRNA00164	HGNC:HGNC:35167|Ensembl:ENSG00000163046	2	2q21.2	ankyrin repeat domain 30B like	protein-coding	ANKRD30BL	ankyrin repeat domain 30B like	O	putative ankyrin repeat domain-containing protein 30B-like|ankyrin repeat domain 30B pseudogene 3	20201124	-
9606	554234	RPL36AP40	-	RPL36A_15_1127	HGNC:HGNC:36300	11	11p14.3	ribosomal protein L36a pseudogene 40	pseudo	RPL36AP40	ribosomal protein L36a pseudogene 40	O	-	20201124	-
9606	554235	ASPDH	-	-	HGNC:HGNC:33856|Ensembl:ENSG00000204653	19	19q13.33	aspartate dehydrogenase domain containing	protein-coding	ASPDH	aspartate dehydrogenase domain containing	O	putative L-aspartate dehydrogenase|aspartate dehydrogenase domain-containing protein	20210114	-
9606	554236	DPY19L2P1	-	-	HGNC:HGNC:22305	7	7p14.2	DPY19L2 pseudogene 1	pseudo	DPY19L2P1	DPY19L2 pseudogene 1	O	dpy-19-like 2 pseudogene 1	20201124	-
9606	554249	LOC554249	-	-	-	9	9p12	uncharacterized LOC554249	ncRNA	-	-	-	-	20201124	-
9606	554250	GDF5-AS1	-	GDF5OS	HGNC:HGNC:33435	20	20q11.22	GDF5 antisense RNA 1	ncRNA	GDF5-AS1	GDF5 antisense RNA 1	O	growth differentiation factor 5 opposite strand|protein GDF5OS, mitochondrial	20201214	-
9606	554251	FBXO48	-	-	HGNC:HGNC:33857|Ensembl:ENSG00000204923	2	2p13.3	F-box protein 48	protein-coding	FBXO48	F-box protein 48	O	F-box only protein 48	20201124	-
9606	554279	LINC00862	-	C1orf98|SMIM16	HGNC:HGNC:21901|Ensembl:ENSG00000203721	1	1q32.1	long intergenic non-protein coding RNA 862	ncRNA	LINC00862	long intergenic non-protein coding RNA 862	O	small integral membrane protein 16	20201124	-
9606	554282	FAM72C	-	-	MIM:616853|HGNC:HGNC:30602|Ensembl:ENSG00000263513	1	1q21.1	family with sequence similarity 72 member C	protein-coding	FAM72C	family with sequence similarity 72 member C	O	protein FAM72C|RP5-998N21.9	20201124	-
9606	554300	KIR2DP1	-	KIR15|KIR2DL6|KIRY|KIRZ	HGNC:HGNC:16344|Ensembl:ENSG00000242473	19	19q13.42	killer cell immunoglobulin like receptor, two Ig domains pseudogene 1	pseudo	KIR2DP1	killer cell immunoglobulin like receptor, two Ig domains pseudogene 1	O	killer cell immunoglobulin-like receptor, two domains, pseudogene 1	20201124	-
9606	554313	H4C15	-	H4-16|H4/o|H4C1|H4C11|H4C12|H4C13|H4C14|H4C2|H4C3|H4C4|H4C5|H4C6|H4C8|H4C9|HIST2H4B	HGNC:HGNC:29607|Ensembl:ENSG00000270276	1	1q21.2	H4 clustered histone 15	protein-coding	H4C15	H4 clustered histone 15	O	histone H4|histone 2, H4b|histone cluster 2 H4 family member b|histone cluster 2, H4b	20201124	-
9606	554314	AUTS6	-	-	MIM:609378	17	17q11	Autism, susceptibility to, 6	unknown	-	-	-	-	20190816	-
9606	554315	BMND5	-	-	MIM:609354	11	11q23	Bone mineral density variation QTL 5	unknown	-	-	-	-	20190816	-
9606	554316	BMND4	-	-	MIM:300536	X	Xq27	Bone mineral density variation QTL 4	unknown	-	-	-	-	20190816	-
9606	554354	LARP4P	-	-	HGNC:HGNC:21438	15	15q14	LARP4 pseudogene	pseudo	LARP4P	LARP4 pseudogene	O	La ribonucleoprotein domain family member 4 pseudogene	20201124	-
9606	572558	PGM5-AS1	-	FAM233A	HGNC:HGNC:44181|Ensembl:ENSG00000224958	9	9q21.11	PGM5 antisense RNA 1	ncRNA	PGM5-AS1	PGM5 antisense RNA 1	O	PGM5 antisense RNA 1 (non-protein coding)|family with sequence similarity 233, member A	20201124	-
9606	573971	DHFRP1	-	-	HGNC:HGNC:2862	18	18q11.2	dihydrofolate reductase pseudogene 1	pseudo	DHFRP1	dihydrofolate reductase pseudogene 1	O	hDHFR-psi 3	20210114	-
9606	574016	CLLU1-AS1	-	CLLU1OS	MIM:616989|HGNC:HGNC:24070|Ensembl:ENSG00000205057	12	12q22	CLLU1 antisense RNA 1	ncRNA	CLLU1-AS1	CLLU1 antisense RNA 1	O	chronic lymphocytic leukemia up-regulated 1 opposite strand|chronic lymphocytic leukemia up-regulated 1 overlapping strand|putative chronic lymphocytic leukemia up-regulated protein 1 opposite strand transcript protein	20201124	-
9606	574028	CLLU1	-	-	MIM:616988|HGNC:HGNC:29841|Ensembl:ENSG00000257127	12	12q22	chronic lymphocytic leukemia up-regulated 1	ncRNA	CLLU1	chronic lymphocytic leukemia up-regulated 1	O	chronic lymphocytic leukemia up-regulated protein 1	20201213	-
9606	574029	DUSP5P1	-	DUSP5P	HGNC:HGNC:32020	1	1q42.13	dual specificity phosphatase 5 pseudogene 1	pseudo	DUSP5P1	dual specificity phosphatase 5 pseudogene 1	O	-	20201124	-
9606	574030	MIR362	-	MIRN362|hsa-mir-362|mir-362	HGNC:HGNC:32022|Ensembl:ENSG00000208015|miRBase:MI0000762	X	Xp11.23	microRNA 362	ncRNA	MIR362	microRNA 362	O	-	20201124	-
9606	574031	MIR363	-	MIR-363|MIRN363|hsa-mir-363	HGNC:HGNC:32023|Ensembl:ENSG00000284499|miRBase:MI0000764	X	Xq26.2	microRNA 363	ncRNA	MIR363	microRNA 363	O	-	20201220	-
9606	574032	MIR20B	-	MIRN20B|hsa-mir-20b|mir-20b	MIM:300950|HGNC:HGNC:32024|Ensembl:ENSG00000284043|miRBase:MI0001519	X	Xq26.2	microRNA 20b	ncRNA	MIR20B	microRNA 20b	O	-	20210118	-
9606	574033	MIR18B	-	MIRN18B|hsa-mir-18b|mir-18b	HGNC:HGNC:32025|Ensembl:ENSG00000283931|miRBase:MI0001518	X	Xq26.2	microRNA 18b	ncRNA	MIR18B	microRNA 18b	O	-	20201220	-
9606	574034	MIR433	-	MIRN433|hsa-mir-433|miRNA433|mir-433	MIM:611711|HGNC:HGNC:32026|Ensembl:ENSG00000207569|miRBase:MI0001723	14	14q32.2	microRNA 433	ncRNA	MIR433	microRNA 433	O	-	20210118	-
9606	574036	SERTAD4-AS1	-	C1orf133	HGNC:HGNC:32019	1	1q32.2	SERTAD4 antisense RNA 1	ncRNA	SERTAD4-AS1	SERTAD4 antisense RNA 1	O	SERTAD4 antisense RNA 1 (non-protein coding)	20201124	-
9606	574038	MIR431	-	MIRN431|hsa-mir-431|miRNA431|mir-431	MIM:611708|HGNC:HGNC:32027|Ensembl:ENSG00000208001|miRBase:MI0001721	14	14q32.2	microRNA 431	ncRNA	MIR431	microRNA 431	O	-	20201231	-
9606	574040	SNORA6	-	ACA6	HGNC:HGNC:32591|Ensembl:ENSG00000206760	3	3p22.1	small nucleolar RNA, H/ACA box 6	snoRNA	SNORA6	small nucleolar RNA, H/ACA box 6	O	ACA6 small nucleolar RNA|ACA6 snoRNA|small nucleolar RNA M2	20201124	-
9606	574042	SNORA10	-	ACA10|SNORA10A	HGNC:HGNC:32598|Ensembl:ENSG00000206811	16	16p13.3	small nucleolar RNA, H/ACA box 10	snoRNA	SNORA10	small nucleolar RNA, H/ACA box 10	O	ACA10 small nucleolar RNA within ribosomal protein 2 host|ACA10 snoRNA	20201124	-
9606	574043	CDAGS	-	-	MIM:603116	22	22q12-q13	Craniosynostosis, anal anomalies, and porokeratosis syndrome	unknown	-	-	-	-	20190816	-
9606	574044	EPRPDC	-	-	MIM:608105	-	-	Epilepsy, rolandic, with paroxysmal exercise-induced dystonia and writer's cramp	unknown	-	-	-	-	20190815	-
9606	574045	HNP1	-	-	MIM:608026	9	9q31-q32	Hypertensive nephropathy	unknown	-	-	-	-	20190816	-
9606	574047	MRXSMP	-	-	MIM:300519	X	-	Martin-Probst deafness-mental retardation syndrome	unknown	-	-	-	-	20190816	-
9606	574048	OVCAS1	-	-	MIM:607893	3	3p25-p22	Ovarian cancer, epithelial, susceptibility to	unknown	-	-	-	-	20190816	-
9606	574049	TUKLS	-	-	MIM:609428	21	21q22	Tukel syndrome	unknown	-	-	-	-	20190816	-
9606	574077	GLC1K	-	JOAG3	MIM:608696	20	20p12	glaucoma 1, open angle, K (juvenile-onset)	unknown	-	-	-	-	20191002	-
9606	574078	GLC1J	-	JOAG2	MIM:608695	9	9q22	glaucoma 1, open angle, J (juvenile-onset)	unknown	-	-	-	-	20191002	-
9606	574080	LOC574080	-	-	-	5	5q34	CDGSH iron sulfur domain 1 pseudogene	pseudo	-	-	-	-	20201124	-
9606	574406	ADAMTSL4-AS1	-	C1orf138	HGNC:HGNC:32041|Ensembl:ENSG00000143384	1	1q21.2	ADAMTSL4 antisense RNA 1	ncRNA	ADAMTSL4-AS1	ADAMTSL4 antisense RNA 1	O	-	20201209	-
9606	574407	OBSCN-AS1	-	C1orf145	HGNC:HGNC:32047|Ensembl:ENSG00000162913	1	1q42.13	OBSCN antisense RNA 1	ncRNA	OBSCN-AS1	OBSCN antisense RNA 1	O	-	20201124	-
9606	574408	MIR329-1	-	MIRN329-1|mir-329-1	HGNC:HGNC:32050|Ensembl:ENSG00000207761|miRBase:MI0001725	14	14q32.31	microRNA 329-1	ncRNA	MIR329-1	microRNA 329-1	O	hsa-mir-329-1	20201231	-
9606	574409	MIR329-2	-	MIRN329-2|mir-329-2	HGNC:HGNC:32051|Ensembl:ENSG00000207762|miRBase:MI0001726	14	14q32.31	microRNA 329-2	ncRNA	MIR329-2	microRNA 329-2	O	hsa-mir-329-2	20201231	-
9606	574410	MIR323B	-	MIR453|MIRN453|hsa-mir-453|mir-323b	HGNC:HGNC:38349|Ensembl:ENSG00000208004|miRBase:MI0014206	14	14q32.31	microRNA 323b	ncRNA	MIR323B	microRNA 323b	O	hsa-mir-323b|microRNA 453	20201129	-
9606	574411	MIR451A	-	MIR451|MIRN451|hsa-mir-451|hsa-mir-451a|mir-451a	MIM:612071|HGNC:HGNC:32053|Ensembl:ENSG00000284565|miRBase:MI0001729	17	17q11.2	microRNA 451a	ncRNA	MIR451A	microRNA 451a	O	microRNA 451	20201220	-
9606	574412	MIR452	-	MIRN452|hsa-mir-452|mir-452	HGNC:HGNC:32054|Ensembl:ENSG00000283751|miRBase:MI0001733	X	Xq28	microRNA 452	ncRNA	MIR452	microRNA 452	O	-	20201129	-
9606	574413	MIR409	-	MIRN409|hsa-mir-409|mir-409	MIM:614057|HGNC:HGNC:32055|Ensembl:ENSG00000199107|miRBase:MI0001735	14	14q32.31	microRNA 409	ncRNA	MIR409	microRNA 409	O	-	20201220	-
9606	574414	PRR9	-	-	HGNC:HGNC:32057|Ensembl:ENSG00000203783	1	1q21.3	proline rich 9	protein-coding	PRR9	proline rich 9	O	proline-rich protein 9	20201124	-
9606	574431	C1orf147	-	-	HGNC:HGNC:32061	1	1q32.1	chromosome 1 open reading frame 147	protein-coding	C1orf147	chromosome 1 open reading frame 147	O	-	20180127	-
9606	574432	IBA57-DT	-	C1orf148|IBA57-AS1	HGNC:HGNC:32062|Ensembl:ENSG00000203684	1	1q42.13	IBA57 divergent transcript	ncRNA	IBA57-DT	IBA57 divergent transcript	O	IBA57 antisense RNA 1 (head to head)	20201124	-
9606	574433	MIR412	-	MIRN412|hsa-mir-412|mir-412	HGNC:HGNC:32064|Ensembl:ENSG00000199012|miRBase:MI0002464	14	14q32.31	microRNA 412	ncRNA	MIR412	microRNA 412	O	-	20201124	-
9606	574434	MIR410	-	MIRN410|hsa-mir-410|mir-410	MIM:615036|HGNC:HGNC:32065|Ensembl:ENSG00000199092|miRBase:MI0002465	14	14q32.31	microRNA 410	ncRNA	MIR410	microRNA 410	O	-	20210103	-
9606	574435	MIR376B	-	MIRN376B|mir-376b	MIM:610961|HGNC:HGNC:32066|Ensembl:ENSG00000283556|miRBase:MI0002466	14	14q32.31	microRNA 376b	ncRNA	MIR376B	microRNA 376b	O	hsa-mir-376b	20210110	-
9606	574436	MIR485	-	MIRN485|hsa-mir-485|mir-485	MIM:615385|HGNC:HGNC:32067|Ensembl:ENSG00000208027|miRBase:MI0002469	14	14q32.31	microRNA 485	ncRNA	MIR485	microRNA 485	O	-	20210118	-
9606	574441	MIR488	-	MIRN488|hsa-mir-488|mir-488	HGNC:HGNC:32073|Ensembl:ENSG00000202609|miRBase:MI0003123	1	1q25.2	microRNA 488	ncRNA	MIR488	microRNA 488	O	-	20201124	-
9606	574442	MIR489	-	MIRN489|hsa-mir-489|mir-489	MIM:614523|HGNC:HGNC:32074|Ensembl:ENSG00000207656|miRBase:MI0003124	7	7q21.3	microRNA 489	ncRNA	MIR489	microRNA 489	O	-	20210118	-
9606	574443	MIR490	-	MIRN490|hsa-mir-490|miR-490	MIM:616972|HGNC:HGNC:32075|Ensembl:ENSG00000207597|miRBase:MI0003125	7	7q33	microRNA 490	ncRNA	MIR490	microRNA 490	O	-	20210103	-
9606	574444	MIR491	-	MIRN491|hsa-mir-491|mir-491	HGNC:HGNC:32076|Ensembl:ENSG00000207609|miRBase:MI0003126	9	9p21.3	microRNA 491	ncRNA	MIR491	microRNA 491	O	-	20201220	-
9606	574445	MIR511	-	MIR511-1|MIR511-2|MIRN511-1|MIRN511-2|hsa-mir-511|hsa-mir-511-2|mir-511	HGNC:HGNC:32077|Ensembl:ENSG00000207938|miRBase:MI0003127	10	10p12.33	microRNA 511	ncRNA	MIR511	microRNA 511	O	hsa-mir-511-1|microRNA 511-1|microRNA 511-2	20201124	-
9606	574447	MIR146B	-	MIRN146B|miRNA146B|mir-146b	MIM:610567|HGNC:HGNC:32079|Ensembl:ENSG00000202569|miRBase:MI0003129	10	10q24.32	microRNA 146b	ncRNA	MIR146B	microRNA 146b	O	hsa-mir-146b	20201220	-
9606	574448	MIR202	-	MIRN202|hsa-mir-202|mir-202	HGNC:HGNC:32080|Ensembl:ENSG00000284219|miRBase:MI0003130	10	10q26.3	microRNA 202	ncRNA	MIR202	microRNA 202	O	-	20210118	-
9606	574449	MIR492	-	MIRN492|hsa-mir-492	MIM:614384|HGNC:HGNC:32081|Ensembl:ENSG00000283998|miRBase:MI0003131	12	12q22	microRNA 492	ncRNA	MIR492	microRNA 492	O	-	20201124	-
9606	574450	MIR493	-	MIRN493|hsa-mir-493|mir-493	HGNC:HGNC:32082|Ensembl:ENSG00000207989|miRBase:MI0003132	14	14q32.2	microRNA 493	ncRNA	MIR493	microRNA 493	O	-	20210110	-
9606	574451	MIR432	-	MIRN432|hsa-mir-432|mir-432	HGNC:HGNC:32083|Ensembl:ENSG00000272458|miRBase:MI0003133	14	14q32.2	microRNA 432	ncRNA	MIR432	microRNA 432	O	-	20201231	-
9606	574452	MIR494	-	MIRN494|hsa-mir-494|mir-494	MIM:616036|HGNC:HGNC:32084|Ensembl:ENSG00000194717|miRBase:MI0003134	14	14q32.31	microRNA 494	ncRNA	MIR494	microRNA 494	O	-	20210110	-
9606	574453	MIR495	-	MIRN495|hsa-mir-495|mir-495	MIM:615149|HGNC:HGNC:32085|Ensembl:ENSG00000207743|miRBase:MI0003135	14	14q32.31	microRNA 495	ncRNA	MIR495	microRNA 495	O	-	20210110	-
9606	574454	MIR496	-	MIRN496|hsa-mir-496|mir-496	HGNC:HGNC:32086|Ensembl:ENSG00000207961|miRBase:MI0003136	14	14q32.31	microRNA 496	ncRNA	MIR496	microRNA 496	O	-	20201124	-
9606	574455	MIR193B	-	MIRN193B|mir-193b	MIM:614734|HGNC:HGNC:32087|Ensembl:ENSG00000207639|miRBase:MI0003137	16	16p13.12	microRNA 193b	ncRNA	MIR193B	microRNA 193b	O	hsa-mir-193b	20201124	-
9606	574456	MIR497	-	MIRN497|hsa-mir-497|mir-497	MIM:615672|HGNC:HGNC:32088|Ensembl:ENSG00000284027|miRBase:MI0003138	17	17p13.1	microRNA 497	ncRNA	MIR497	microRNA 497	O	-	20210103	-
9606	574457	MIR181D	-	MIRN181D|mir-181d	HGNC:HGNC:32089|Ensembl:ENSG00000207585|miRBase:MI0003139	19	19p13.12	microRNA 181d	ncRNA	MIR181D	microRNA 181d	O	hsa-mir-181d	20201124	-
9606	574458	MIR512-1	-	MIRN512-1|mir-512-1	HGNC:HGNC:32090|Ensembl:ENSG00000207645|miRBase:MI0003140	19	19q13.42	microRNA 512-1	ncRNA	MIR512-1	microRNA 512-1	O	hsa-mir-512-1	20201124	-
9606	574459	MIR512-2	-	MIRN512-2|mir-512-2	HGNC:HGNC:32091|Ensembl:ENSG00000207644|miRBase:MI0003141	19	19q13.42	microRNA 512-2	ncRNA	MIR512-2	microRNA 512-2	O	hsa-mir-512-2	20201124	-
9606	574460	MIR498	-	MIRN498|hsa-mir-498|mir-498	HGNC:HGNC:32092|Ensembl:ENSG00000207869|miRBase:MI0003142	19	19q13.42	microRNA 498	ncRNA	MIR498	microRNA 498	O	-	20210110	-
9606	574461	MIR520E	-	MIRN520E	HGNC:HGNC:32093|Ensembl:ENSG00000207599|miRBase:MI0003143	19	19q13.42	microRNA 520e	ncRNA	MIR520E	microRNA 520e	O	hsa-mir-520e	20201124	-
9606	574462	MIR515-1	-	MIRN515-1	HGNC:HGNC:32094|Ensembl:ENSG00000207616|miRBase:MI0003144	19	19q13.42	microRNA 515-1	ncRNA	MIR515-1	microRNA 515-1	O	hsa-mir-515-1	20210110	-
9606	574463	MIR519E	-	MIRN519E	HGNC:HGNC:32095|Ensembl:ENSG00000207810|miRBase:MI0003145	19	19q13.42	microRNA 519e	ncRNA	MIR519E	microRNA 519e	O	hsa-mir-519e	20201124	-
9606	574464	MIR520F	-	MIRN520F|mir-520f	HGNC:HGNC:32096|Ensembl:ENSG00000283540|miRBase:MI0003146	19	19q13.42	microRNA 520f	ncRNA	MIR520F	microRNA 520f	O	hsa-mir-520f	20201206	-
9606	574465	MIR515-2	-	MIRN515-2	HGNC:HGNC:32097|Ensembl:ENSG00000207615|miRBase:MI0003147	19	19q13.42	microRNA 515-2	ncRNA	MIR515-2	microRNA 515-2	O	hsa-mir-515-2	20201124	-
9606	574466	MIR519C	-	MIRN519C|mir-519c	HGNC:HGNC:32098|Ensembl:ENSG00000207788|miRBase:MI0003148	19	19q13.42	microRNA 519c	ncRNA	MIR519C	microRNA 519c	O	hsa-mir-519c	20201124	-
9606	574467	MIR520A	-	MIRN520A	HGNC:HGNC:32099|Ensembl:ENSG00000207594|miRBase:MI0003149	19	19q13.42	microRNA 520a	ncRNA	MIR520A	microRNA 520a	O	hsa-mir-520a	20201124	-
9606	574468	MIR526B	-	MIRN526B	HGNC:HGNC:32100|Ensembl:ENSG00000207580|miRBase:MI0003150	19	19q13.42	microRNA 526b	ncRNA	MIR526B	microRNA 526b	O	hsa-mir-526b	20201213	-
9606	574469	MIR519B	-	MIRN519B|mir-519b	HGNC:HGNC:32101|Ensembl:ENSG00000207825|miRBase:MI0003151	19	19q13.42	microRNA 519b	ncRNA	MIR519B	microRNA 519b	O	hsa-mir-519b	20201124	-
9606	574470	MIR525	-	MIRN525|hsa-mir-525	HGNC:HGNC:32102|Ensembl:ENSG00000207711|miRBase:MI0003152	19	19q13.42	microRNA 525	ncRNA	MIR525	microRNA 525	O	-	20201124	-
9606	574471	MIR523	-	MIRN523|hsa-mir-523|mir-523	HGNC:HGNC:32103|Ensembl:ENSG00000283455|miRBase:MI0003153	19	19q13.42	microRNA 523	ncRNA	MIR523	microRNA 523	O	-	20201124	-
9606	574472	MIR518F	-	MIRN518F	HGNC:HGNC:32104|Ensembl:ENSG00000207706|miRBase:MI0003154	19	19q13.42	microRNA 518f	ncRNA	MIR518F	microRNA 518f	O	hsa-mir-518f	20201124	-
9606	574473	MIR520B	-	MIRN520B	HGNC:HGNC:32105|Ensembl:ENSG00000207722|miRBase:MI0003155	19	19q13.42	microRNA 520b	ncRNA	MIR520B	microRNA 520b	O	hsa-mir-520b	20201220	-
9606	574474	MIR518B	-	MIRN518B|mir-518b	HGNC:HGNC:32106|Ensembl:ENSG00000207862|miRBase:MI0003156	19	19q13.42	microRNA 518b	ncRNA	MIR518B	microRNA 518b	O	hsa-mir-518b	20210110	-
9606	574475	MIR526A1	-	MIRN526A-1|MIRN526A1	HGNC:HGNC:32107|Ensembl:ENSG00000207629|miRBase:MI0003157	19	19q13.42	microRNA 526a-1	ncRNA	MIR526A1	microRNA 526a-1	O	hsa-mir-526a-1	20201124	-
9606	574476	MIR520C	-	MIRN520C	MIM:615908|HGNC:HGNC:32108|Ensembl:ENSG00000207738|miRBase:MI0003158	19	19q13.42	microRNA 520c	ncRNA	MIR520C	microRNA 520c	O	hsa-mir-520c	20201227	-
9606	574477	MIR518C	-	MIRN518C	HGNC:HGNC:32109|Ensembl:ENSG00000283490|miRBase:MI0003159	19	19q13.42	microRNA 518c	ncRNA	MIR518C	microRNA 518c	O	hsa-mir-518c|miR-518	20210118	-
9606	574478	MIR524	-	MIRN524|hsa-mir-524|mir-524	HGNC:HGNC:32110|Ensembl:ENSG00000283289|miRBase:MI0003160	19	19q13.42	microRNA 524	ncRNA	MIR524	microRNA 524	O	-	20201129	-
9606	574479	MIR517A	-	MIRN517A|mir-517a	HGNC:HGNC:32111|Ensembl:ENSG00000207734|miRBase:MI0003161	19	19q13.42	microRNA 517a	ncRNA	MIR517A	microRNA 517a	O	hsa-mir-517a	20201124	-
9606	574480	MIR519D	-	MIRN519D|mir-519d	MIM:614247|HGNC:HGNC:32112|Ensembl:ENSG00000207981|miRBase:MI0003162	19	19q13.42	microRNA 519d	ncRNA	MIR519D	microRNA 519d	O	hsa-mir-519d	20201124	-
9606	574481	MIR521-2	-	MIRN521-2|mir-521-2	HGNC:HGNC:32113|Ensembl:ENSG00000207549|miRBase:MI0003163	19	19q13.42	microRNA 521-2	ncRNA	MIR521-2	microRNA 521-2	O	hsa-mir-521-2	20201124	-
9606	574482	MIR520D	-	MIRN520D	HGNC:HGNC:32114|Ensembl:ENSG00000207735|miRBase:MI0003164	19	19q13.42	microRNA 520d	ncRNA	MIR520D	microRNA 520d	O	hsa-mir-520d	20201124	-
9606	574483	MIR517B	-	MIRN517B|mir-517b	HGNC:HGNC:32115|Ensembl:ENSG00000207837|miRBase:MI0003165	19	19q13.42	microRNA 517b	ncRNA	MIR517B	microRNA 517b	O	hsa-mir-517b	20201124	-
9606	574484	MIR520G	-	MIRN520G|mir-520g	MIM:616272|HGNC:HGNC:32116|Ensembl:ENSG00000207799|miRBase:MI0003166	19	19q13.42	microRNA 520g	ncRNA	MIR520G	microRNA 520g	O	hsa-mir-520g	20201124	-
9606	574485	MIR516B2	-	MIRN516-3|MIRN516B-2|MIRN516B2|mir-516b-2	HGNC:HGNC:32117|Ensembl:ENSG00000207925|miRBase:MI0003167	19	19q13.42	microRNA 516b-2	ncRNA	MIR516B2	microRNA 516b-2	O	hsa-mir-516-3|hsa-mir-516b-2|microRNA 516-3	20201124	-
9606	574486	MIR526A2	-	MIRN526A-2|MIRN526A2	HGNC:HGNC:32118|Ensembl:ENSG00000211532|miRBase:MI0003168	19	19q13.42	microRNA 526a-2	ncRNA	MIR526A2	microRNA 526a-2	O	hsa-mir-526a-2	20201124	-
9606	574487	MIR518E	-	MIRN518E|mir-518e	HGNC:HGNC:32119|Ensembl:ENSG00000207987|miRBase:MI0003169	19	19q13.42	microRNA 518e	ncRNA	MIR518E	microRNA 518e	O	hsa-mir-518e	20201124	-
9606	574488	MIR518A1	-	MIRN518A-1|MIRN518A1|mir-518a-1	HGNC:HGNC:32120|Ensembl:ENSG00000207803|miRBase:MI0003170	19	19q13.42	microRNA 518a-1	ncRNA	MIR518A1	microRNA 518a-1	O	hsa-mir-518a-1	20201124	-
9606	574489	MIR518D	-	MIRN518D	HGNC:HGNC:32121|Ensembl:ENSG00000283330|miRBase:MI0003171	19	19q13.42	microRNA 518d	ncRNA	MIR518D	microRNA 518d	O	hsa-mir-518d	20201124	-
9606	574490	MIR516B1	-	MIRN516-4|MIRN516B-1|MIRN516B1|mir-516b-1	HGNC:HGNC:32122|Ensembl:ENSG00000207946|miRBase:MI0003172	19	19q13.42	microRNA 516b-1	ncRNA	MIR516B1	microRNA 516b-1	O	hsa-mir-516-4|hsa-mir-516b-1|microRNA 516-4	20201124	-
9606	574491	MIR518A2	-	MIRN518A-2|MIRN518A2|mir-518a-2	HGNC:HGNC:32123|Ensembl:ENSG00000207699|miRBase:MI0003173	19	19q13.42	microRNA 518a-2	ncRNA	MIR518A2	microRNA 518a-2	O	hsa-mir-518a-2	20201124	-
9606	574492	MIR517C	-	MIRN517C	HGNC:HGNC:32124|Ensembl:ENSG00000207838|miRBase:MI0003174	19	19q13.42	microRNA 517c	ncRNA	MIR517C	microRNA 517c	O	hsa-mir-517c	20201124	-
9606	574493	MIR520H	-	MIRN520H	MIM:614755|HGNC:HGNC:32125|Ensembl:ENSG00000207861|miRBase:MI0003175	19	19q13.42	microRNA 520h	ncRNA	MIR520H	microRNA 520h	O	hsa-mir-520h	20201124	-
9606	574494	MIR521-1	-	MIRN521-1|mir-521-1	HGNC:HGNC:32126|Ensembl:ENSG00000207634|miRBase:MI0003176	19	19q13.42	microRNA 521-1	ncRNA	MIR521-1	microRNA 521-1	O	hsa-mir-521-1	20201124	-
9606	574495	MIR522	-	MIRN522|hsa-mir-522|mir-522	HGNC:HGNC:32127|Ensembl:ENSG00000283685|miRBase:MI0003177	19	19q13.42	microRNA 522	ncRNA	MIR522	microRNA 522	O	-	20201124	-
9606	574496	MIR519A1	-	MIRN519A-1|MIRN519A1|mir-519a-1	HGNC:HGNC:32128|Ensembl:ENSG00000207992|miRBase:MI0003178	19	19q13.42	microRNA 519a-1	ncRNA	MIR519A1	microRNA 519a-1	O	hsa-mir-519a-1	20201124	-
9606	574497	MIR527	-	MIRN527|hsa-mir-527	HGNC:HGNC:32129|Ensembl:ENSG00000207979|miRBase:MI0003179	19	19q13.42	microRNA 527	ncRNA	MIR527	microRNA 527	O	-	20201124	-
9606	574498	MIR516A1	-	MIRN516-1|MIRN516A-1|MIRN516A1|mir-516a-1	HGNC:HGNC:32130|Ensembl:ENSG00000207767|miRBase:MI0003180	19	19q13.42	microRNA 516a-1	ncRNA	MIR516A1	microRNA 516a-1	O	hsa-mir-516-1|hsa-mir-516a-1|microRNA 516-1	20201124	-
9606	574499	MIR516A2	-	MIRN516-2|MIRN516A-2|MIRN516A2|mir-516a-2	HGNC:HGNC:32131|Ensembl:ENSG00000207620|miRBase:MI0003181	19	19q13.42	microRNA 516a-2	ncRNA	MIR516A2	microRNA 516a-2	O	hsa-mir-516-2|hsa-mir-516a-2|microRNA 516-2	20201124	-
9606	574500	MIR519A2	-	MIRN519A-2|MIRN519A2|mir-519a-2	HGNC:HGNC:32132|Ensembl:ENSG00000284362|miRBase:MI0003182	19	19q13.42	microRNA 519a-2	ncRNA	MIR519A2	microRNA 519a-2	O	hsa-mir-519a-2	20201124	-
9606	574501	MIR499A	-	MIR499|MIRN499|hsa-mir-499a|mir-499a	MIM:613614|HGNC:HGNC:32133|Ensembl:ENSG00000207635|miRBase:MI0003183	20	20q11.22	microRNA 499a	ncRNA	MIR499A	microRNA 499a	O	hsa-mir-499|microRNA 499	20210110	-
9606	574502	MIR500A	-	MIR500|MIRN500|hsa-mir-500|hsa-mir-500a|mir-500a	HGNC:HGNC:32134|Ensembl:ENSG00000207785|miRBase:MI0003184	X	Xp11.23	microRNA 500a	ncRNA	MIR500A	microRNA 500a	O	microRNA 500	20201124	-
9606	574503	MIR501	-	MIRN501|hsa-mir-501|mir-501	HGNC:HGNC:32135|Ensembl:ENSG00000211538|miRBase:MI0003185	X	Xp11.23	microRNA 501	ncRNA	MIR501	microRNA 501	O	-	20201124	-
9606	574504	MIR502	-	MIRN502|hsa-mir-502|mir-502	MIM:300893|HGNC:HGNC:32136|Ensembl:ENSG00000272080|miRBase:MI0003186	X	Xp11.23	microRNA 502	ncRNA	MIR502	microRNA 502	O	-	20210118	-
9606	574505	MIR450A2	-	MIRN450-2|MIRN450A-2|MIRN450A2|mir-450a-2	HGNC:HGNC:32137|Ensembl:ENSG00000207755|miRBase:MI0003187	X	Xq26.3	microRNA 450a-2	ncRNA	MIR450A2	microRNA 450a-2	O	hsa-mir-450-2|hsa-mir-450a-2|microRNA 450-2	20201124	-
9606	574506	MIR503	-	MIRN503|hsa-mir-503|mir-503	MIM:300865|HGNC:HGNC:32138|Ensembl:ENSG00000208005|miRBase:MI0003188	X	Xq26.3	microRNA 503	ncRNA	MIR503	microRNA 503	O	-	20201124	-
9606	574507	MIR504	-	MIRN504|hsa-mir-504|mir-504	HGNC:HGNC:32139|Ensembl:ENSG00000207800|miRBase:MI0003189	X	Xq26.3	microRNA 504	ncRNA	MIR504	microRNA 504	O	-	20201124	-
9606	574508	MIR505	-	MIRN505|hsa-mir-505|mir-505	MIM:301053|HGNC:HGNC:32140|Ensembl:ENSG00000207633|miRBase:MI0003190	X	Xq27.1	microRNA 505	ncRNA	MIR505	microRNA 505	O	-	20201220	-
9606	574509	MIR513A1	-	MIRN513-1|MIRN513A1	HGNC:HGNC:32141|Ensembl:ENSG00000207873|miRBase:MI0003191	X	Xq27.3	microRNA 513a-1	ncRNA	MIR513A1	microRNA 513a-1	O	hsa-mir-513-1|hsa-mir-513a-1|microRNA 513-1	20210110	-
9606	574510	MIR513A2	-	MIRN513-2|MIRN513A-2|MIRN513A2|hsa-mir-513a-2	HGNC:HGNC:32142|Ensembl:ENSG00000207984|miRBase:MI0003192	X	Xq27.3	microRNA 513a-2	ncRNA	MIR513A2	microRNA 513a-2	O	hsa-mir-513-2|microRNA 513-2	20210110	-
9606	574511	MIR506	-	MIRN506|hsa-mir-506|mir-506	MIM:300877|HGNC:HGNC:32143|Ensembl:ENSG00000207731|miRBase:MI0003193	X	Xq27.3	microRNA 506	ncRNA	MIR506	microRNA 506	O	-	20201213	-
9606	574512	MIR507	-	MIRN507|hsa-mir-507|mir-507	HGNC:HGNC:32144|Ensembl:ENSG00000207969|miRBase:MI0003194	X	Xq27.3	microRNA 507	ncRNA	MIR507	microRNA 507	O	-	20201124	-
9606	574513	MIR508	-	MIRN508|hsa-mir-508	MIM:300874|HGNC:HGNC:32145|Ensembl:ENSG00000207589|miRBase:MI0003195	X	Xq27.3	microRNA 508	ncRNA	MIR508	microRNA 508	O	-	20201124	-
9606	574514	MIR509-1	-	MIRN509|MIRN509-1|hsa-mir-509|mir-509-1	MIM:300875|HGNC:HGNC:32146|Ensembl:ENSG00000208000|miRBase:MI0003196	X	Xq27.3	microRNA 509-1	ncRNA	MIR509-1	microRNA 509-1	O	hsa-mir-509-1|miR-509-5p|microRNA 509	20201124	-
9606	574515	MIR510	-	MIRN510|hsa-mir-510|mir-510	MIM:300866|HGNC:HGNC:32147|Ensembl:ENSG00000207641|miRBase:MI0003197	X	Xq27.3	microRNA 510	ncRNA	MIR510	microRNA 510	O	-	20201124	-
9606	574516	MIR514A1	-	MIR514-1|MIRN514-1|hsa-mir-514a-1|mir-514a-1	HGNC:HGNC:32148|Ensembl:ENSG00000207868|miRBase:MI0003198	X	Xq27.3	microRNA 514a-1	ncRNA	MIR514A1	microRNA 514a-1	O	hsa-mir-514-1|microRNA 514-1	20201220	-
9606	574517	MIR514A2	-	MIR514-2|MIRN514-2|hsa-mir-514a-2	HGNC:HGNC:32149|Ensembl:ENSG00000207866|miRBase:MI0003199	X	Xq27.3	microRNA 514a-2	ncRNA	MIR514A2	microRNA 514a-2	O	hsa-mir-514-2|microRNA 514-2	20201124	-
9606	574518	MIR514A3	-	MIR514-3|MIRN514-3|hsa-mir-514a-3	HGNC:HGNC:32150|Ensembl:ENSG00000207867|miRBase:MI0003200	X	Xq27.3	microRNA 514a-3	ncRNA	MIR514A3	microRNA 514a-3	O	hsa-mir-514-3|microRNA 514-3	20201124	-
9606	574532	NUDT15P1	-	-	HGNC:HGNC:17266	8	8q12.1	nudix hydrolase 15 pseudogene 1	pseudo	NUDT15P1	nudix hydrolase 15 pseudogene 1	O	nudix (nucleoside diphosphate linked moiety X)-type motif 15 pseudogene 1	20201124	-
9606	574533	NUDT15P2	-	-	HGNC:HGNC:20784	17	17q11.2	nudix hydrolase 15 pseudogene 2	pseudo	NUDT15P2	nudix hydrolase 15 pseudogene 2	O	nudix (nucleoside diphosphate linked moiety X)-type motif 15 pseudogene 2	20201124	-
9606	574537	UGT2A2	-	UDPGT 2A2	HGNC:HGNC:28183|Ensembl:ENSG00000271271	4	4q13.3	UDP glucuronosyltransferase family 2 member A2	protein-coding	UGT2A2	UDP glucuronosyltransferase family 2 member A2	O	UDP-glucuronosyltransferase 2A2|UDP glucuronosyltransferase 2 family, polypeptide A2	20201124	-
9606	574538	LOC574538	-	-	Ensembl:ENSG00000249695	12	12p13.33	uncharacterized LOC574538	ncRNA	-	-	-	-	20201124	-
9606	594832	MYP11	-	-	MIM:609994	4	4q22-q27	myopia 11 (high grade, autosomal dominant)	unknown	-	-	-	-	20191002	-
9606	594837	SNORD101	-	U101	HGNC:HGNC:32764|Ensembl:ENSG00000206754	6	6q23.2	small nucleolar RNA, C/D box 101	snoRNA	SNORD101	small nucleolar RNA, C/D box 101	O	C/D box snoRNA U101	20201124	-
9606	594838	SNORD100	-	HBII-429	HGNC:HGNC:32763|Ensembl:ENSG00000221500	6	6q23.2	small nucleolar RNA, C/D box 100	snoRNA	SNORD100	small nucleolar RNA, C/D box 100	O	C/D box snoRNA HBII-429	20201124	-
9606	594839	SNORA33	-	ACA33	HGNC:HGNC:32623|Ensembl:ENSG00000200534	6	6q23.2	small nucleolar RNA, H/ACA box 33	snoRNA	SNORA33	small nucleolar RNA, H/ACA box 33	O	ACA33 small nucleolar RNA|ACA33 snoRNA	20201124	-
9606	594840	ZFAT-AS1	-	NCRNA00070|SAS-ZFAT|ZFAT-AS|ZFATAS	HGNC:HGNC:33992|Ensembl:ENSG00000248492	8	8q24.22	ZFAT antisense RNA 1	ncRNA	ZFAT-AS1	ZFAT antisense RNA 1	O	ZFAT antisense RNA 1 (non-protein coding)|zinc finger protein 406 antisense transcript	20201124	-
9606	594841	WDR45P1	-	WDR45P	HGNC:HGNC:52406	4	4q31.3	WD repeat domain 45 pseudogene 1	pseudo	WDR45P1	WD repeat domain 45 pseudogene 1	O	-	20201124	-
9606	594842	HAS2-AS1	-	HAS2-AS|HAS2AS|HASNT|NCRNA00077	MIM:614353|HGNC:HGNC:34340	8	8q24.13	HAS2 antisense RNA 1	ncRNA	HAS2-AS1	HAS2 antisense RNA 1	O	HAS2 antisense RNA 1 (non-protein coding)|hyaluronan synthase 2 antisense	20201213	-
9606	594855	CPLX3	-	CPX-III|CPXIII|Nbla11589	MIM:609585|HGNC:HGNC:27652|Ensembl:ENSG00000213578	15	15q24.1	complexin 3	protein-coding	CPLX3	complexin 3	O	complexin-3|CPX III|complexin III|epididymis secretory sperm binding protein	20201213	-
9606	594857	NPS	-	-	MIM:609513|HGNC:HGNC:33940|Ensembl:ENSG00000214285	10	10q26.2	neuropeptide S	protein-coding	NPS	neuropeptide S	O	neuropeptide S|prepro-neuropeptide S	20201124	-
9606	595097	SNORD16	-	U16	HGNC:HGNC:32712|Ensembl:ENSG00000199673	15	15q22.31	small nucleolar RNA, C/D box 16	snoRNA	SNORD16	small nucleolar RNA, C/D box 16	O	U16 small nucleolar RNA|U16 snoRNA	20201124	-
9606	595098	SNORD18A	-	U18A	HGNC:HGNC:32714|Ensembl:ENSG00000200623	15	15q22.31	small nucleolar RNA, C/D box 18A	snoRNA	SNORD18A	small nucleolar RNA, C/D box 18A	O	U18A small nucleolar RNA|U18A snoRNA	20201124	-
9606	595099	SNORD18B	-	U18B	HGNC:HGNC:32715|Ensembl:ENSG00000202529	15	15q22.31	small nucleolar RNA, C/D box 18B	snoRNA	SNORD18B	small nucleolar RNA, C/D box 18B	O	U18B small nucleolar RNA|U18B snoRNA	20201124	-
9606	595100	SNORD18C	-	U18C	HGNC:HGNC:32716|Ensembl:ENSG00000199574	15	15q22.31	small nucleolar RNA, C/D box 18C	snoRNA	SNORD18C	small nucleolar RNA, C/D box 18C	O	U18C small nucleolar RNA|U18C snoRNA	20201124	-
9606	595101	SMG1P5	-	-	HGNC:HGNC:49862|Ensembl:ENSG00000183604	16	16p11.2	SMG1 pseudogene 5	pseudo	SMG1P5	SMG1 pseudogene 5	O	SMG1P5, nonsense mediated mRNA decay associated PI3K related kinase pseudogene 5|smg-1 homolog, phosphatidylinositol 3-kinase-related kinase pseudogene	20201124	-
9606	595135	PGM5P2	-	-	HGNC:HGNC:18965|Ensembl:ENSG00000277778	9	9p11.2	phosphoglucomutase 5 pseudogene 2	pseudo	PGM5P2	phosphoglucomutase 5 pseudogene 2	O	-	20201124	-
9606	606293	KLKP1	-	KARMA|KLK31P|KRSP1|PsiKLK1|YKLK1	HGNC:HGNC:21260|Ensembl:ENSG00000197588	19	19q13.33	kallikrein pseudogene 1	pseudo	KLKP1	kallikrein pseudogene 1	O	kallikrein 31 pseudogene|kallikrein-related protein|kallikrein-related sequence from prostate	20201124	-
9606	606495	CYB5RL	-	-	HGNC:HGNC:32220|Ensembl:ENSG00000215883	1	1p32.3	cytochrome b5 reductase like	protein-coding	CYB5RL	cytochrome b5 reductase like	O	NADH-cytochrome b5 reductase-like	20210114	-
9606	606500	SNORD68	-	HBII-202	HGNC:HGNC:32729	16	16q24.3	small nucleolar RNA, C/D box 68	snoRNA	SNORD68	small nucleolar RNA, C/D box 68	O	HBII-202 small nucleolar RNA|HBII-202 snoRNA	20201124	-
9606	606551	UBE2MP1	-	-	HGNC:HGNC:32195	16	16p11.2	ubiquitin conjugating enzyme E2 M pseudogene 1	pseudo	UBE2MP1	ubiquitin conjugating enzyme E2 M pseudogene 1	O	ubiquitin conjugating enzyme E2M pseudogene 1	20201124	-
9606	606553	C8orf49	-	G4DM	HGNC:HGNC:32200|Ensembl:ENSG00000255394	8	8p23.1	chromosome 8 putative open reading frame 49	ncRNA	C8orf49	chromosome 8 putative open reading frame 49	O	GATA4 downstream membrane protein	20201208	-
9606	606724	LOC606724	-	-	-	16	16p11.2	coronin 1A pseudogene	pseudo	-	-	-	coronin, actin binding protein, 1A pseudogene	20201124	-
9606	613037	NPIPB13	-	-	HGNC:HGNC:41989|Ensembl:ENSG00000198064	16	16p11.2	nuclear pore complex interacting protein family, member B13	protein-coding	NPIPB13	nuclear pore complex interacting protein family, member B13	O	nuclear pore complex-interacting protein family member B13|Putative NPIP-like protein LOC613037|nuclear pore complex interacting protein member	20201124	-
9606	613038	LOC613038	-	-	Ensembl:ENSG00000258130	16	16p11.2	SAGA complex associated factor 29 pseudogene	pseudo	-	-	-	SAGA-associated factor 29 homolog|coiled-coil domain containing 101 pseudogene	20201124	-
9606	613126	CYP51A1-AS1	-	LRRD1-AS1	HGNC:HGNC:50694|Ensembl:ENSG00000188693	7	7q21.2	CYP51A1 antisense RNA 1	ncRNA	CYP51A1-AS1	CYP51A1 antisense RNA 1	O	CTB-161K23.1|CYP51A1 antisense RNA 1 (head to head)	20201124	-
9606	613204	IFITM8P	-	-	HGNC:HGNC:32202	8	8q12.3	interferon induced transmembrane protein 8 pseudogene	pseudo	IFITM8P	interferon induced transmembrane protein 8 pseudogene	O	-	20201124	-
9606	613206	LOC613206	-	-	Ensembl:ENSG00000235204	9	9q33.3	uncharacterized LOC613206	ncRNA	-	-	-	-	20201124	-
9606	613209	DEFB135	-	DEFB136	HGNC:HGNC:32400|Ensembl:ENSG00000205883	8	8p23.1	defensin beta 135	protein-coding	DEFB135	defensin beta 135	O	beta-defensin 135|beta-defensin 136	20201124	-
9606	613210	DEFB136	-	DEFB137	HGNC:HGNC:34433|Ensembl:ENSG00000205884	8	8p23.1	defensin beta 136	protein-coding	DEFB136	defensin beta 136	O	beta-defensin 136|beta-defensin 137	20201124	-
9606	613211	DEFB134	-	-	HGNC:HGNC:32399|Ensembl:ENSG00000205882	8	8p23.1	defensin beta 134	protein-coding	DEFB134	defensin beta 134	O	beta-defensin 134|beta-defensin 135	20201124	-
9606	613212	CTXN3	-	KABE	MIM:618746|HGNC:HGNC:31110|Ensembl:ENSG00000205279	5	5q23.2	cortexin 3	protein-coding	CTXN3	cortexin 3	O	cortexin-3|kidney and brain-expressed protein	20201124	-
9606	613227	HIGD1C	-	GM921	HGNC:HGNC:28044|Ensembl:ENSG00000214511	12	12q13.12	HIG1 hypoxia inducible domain family member 1C	protein-coding	HIGD1C	HIG1 hypoxia inducible domain family member 1C	O	HIG1 domain family member 1C|HIG1 domain family, member 1C	20201124	-
9606	613253	DEFA1A3	-	DEFA1|DEFA3|DEFT1P	HGNC:HGNC:32231	8	8p23.1	defensin alpha 1 and alpha 3, variable copy number locus	other	DEFA1A3	defensin alpha 1 and alpha 3, variable copy number locus	O	-	20190324	-
9606	613266	LOC613266	-	-	Ensembl:ENSG00000286546	20	20p12.1	uncharacterized LOC613266	ncRNA	-	-	-	-	20201124	-
9606	619189	SERINC4	-	-	MIM:614550|HGNC:HGNC:32237|Ensembl:ENSG00000184716	15	15q15.3	serine incorporator 4	protein-coding	SERINC4	serine incorporator 4	O	serine incorporator 4	20201124	-
9606	619190	FDPSP2	-	FDPSL2|FDPSL2A|FPSL2	HGNC:HGNC:3633	7	7q11.23	farnesyl diphosphate synthase pseudogene 2	pseudo	FDPSP2	farnesyl diphosphate synthase pseudogene 2	O	TCAG_1641456|farnesyl diphosphate synthase-like 2 (farnesyl pyrophosphate synthetase-like 2)|farnesyl diphosphate synthase-like 2A (farnesyl pyrophosphate synthetase-like 2A)	20201124	-
9606	619207	SCART1	-	-	HGNC:HGNC:32411|Ensembl:ENSG00000214279	10	10q26.3	scavenger receptor family member expressed on T cells 1	pseudo	SCART1	scavenger receptor family member expressed on T cells 1	O	CD163c-alpha|scavenger receptor protein family member	20201124	-
9606	619208	FAM229B	-	C6orf225	HGNC:HGNC:33858|Ensembl:ENSG00000203778	6	6q21	family with sequence similarity 229 member B	protein-coding	FAM229B	family with sequence similarity 229 member B	O	protein FAM229B|UPF0731 protein C6orf225	20201124	-
9606	619212	PA2G4P3	-	HsT2542|PA2G4L4	HGNC:HGNC:31731	18	18q11.2	proliferation-associated 2G4 pseudogene 3	pseudo	PA2G4P3	proliferation-associated 2G4 pseudogene 3	O	proliferation-associated 2G4, 38kDa pseudogene	20201124	-
9606	619279	ZNF704	-	Gig1	HGNC:HGNC:32291|Ensembl:ENSG00000164684	8	8q21.13	zinc finger protein 704	protein-coding	ZNF704	zinc finger protein 704	O	zinc finger protein 704	20201124	-
9606	619344	LINC01298	-	C8orf69	HGNC:HGNC:32292|Ensembl:ENSG00000253351	8	8q22.1	long intergenic non-protein coding RNA 1298	ncRNA	LINC01298	long intergenic non-protein coding RNA 1298	O	-	20201124	-
9606	619349	SETP3	-	SETP13	HGNC:HGNC:31115	17	17q22	SET pseudogene 3	pseudo	SETP3	SET pseudogene 3	O	SET pseudogene 13|SET translocation, pseudogene 3	20201124	-
9606	619351	LINC00589	-	C8orf75|TSLNC8	HGNC:HGNC:32299|Ensembl:ENSG00000251191	8	8p12	long intergenic non-protein coding RNA 589	ncRNA	LINC00589	long intergenic non-protein coding RNA 589	O	tumor suppressor lncRNA on chromosome 8p12	20201124	-
9606	619373	MBOAT4	-	FKSG89|GOAT|OACT4	MIM:611940|HGNC:HGNC:32311|Ensembl:ENSG00000177669	8	8p12	membrane bound O-acyltransferase domain containing 4	protein-coding	MBOAT4	membrane bound O-acyltransferase domain containing 4	O	ghrelin O-acyltransferase|O-acyltransferase (membrane bound) domain containing 4|O-acyltransferase domain-containing protein 4|membrane-bound O-acyltransferase domain-containing protein 4	20201124	-
9606	619379	SPG29	-	-	MIM:609727	1	1p31.1-p21.1	spastic paraplegia 29 (autosomal dominant)	unknown	-	-	-	-	20191002	-
9606	619383	SCARNA9	-	Z32|mgU2-19/30	HGNC:HGNC:32566|Ensembl:ENSG00000254911	11	11q21	small Cajal body-specific RNA 9	ncRNA	SCARNA9	small Cajal body-specific RNA 9	O	mgU2-19/30 scaRNA	20201124	-
9606	619394	SPOAN	-	-	MIM:609541	11	-	spastic paraplegia, optic atrophy, and neuropathy	unknown	-	-	-	-	20200625	-
9606	619397	FEB6	-	-	MIM:609253	18	18p11.2	febrile convulsions 6	unknown	-	-	-	-	20191002	-
9606	619398	FEB5	-	-	MIM:609255	6	6q22-q24	febrile convulsions 5	unknown	-	-	-	-	20191002	-
9606	619399	ETL2	-	FTLE	MIM:608096	12	12q22-q23.3	epilepsy, familial temporal lobe	unknown	-	-	-	-	20170408	-
9606	619402	HPC5	-	-	MIM:609299	3	3p26	prostate cancer, hereditary, 5	unknown	-	-	-	-	20170408	-
9606	619404	CTRCT35	-	CATCN1	MIM:609376	19	19q13	cataract, congenital nuclear, autosomal recessive	unknown	-	-	-	-	20170408	-
9606	619405	AIS4	-	VAMAS5	MIM:609400	4	4q13-q21	autoimmune disease, susceptibility to, 4	unknown	-	-	-	-	20170408	-
9606	619406	HPE8	-	-	MIM:609408	14	14q13	holoprosencephaly 8	unknown	-	-	-	-	20170408	-
9606	619407	MSSD	-	-	MIM:609432	17	17p13.3	syndactyly, mesoaxial synostotic, with phalangeal reduction	unknown	-	-	-	syntactyly, type IX	20170402	-
9606	619408	PSNP2	-	-	MIM:609454	1	1q31.1	supranuclear palsy, progressive, 2	unknown	-	-	-	-	20170408	-
9606	619409	MDCMP	-	-	MIM:609456	4	4p16.3	muscular dystrophy, congenital, merosin-positive	unknown	-	-	-	-	20170408	-
9606	619410	NEDE	-	-	MIM:609469	11	11q24	nephropathy, progressive, with deafness	unknown	-	-	-	-	20170408	-
9606	619411	LVNC2	-	-	MIM:609470	11	11p15	noncompaction of left ventricular myocardium, familial isolated, autosomal dominant 2	unknown	-	-	-	-	20170408	-
9606	619418	FAM90A21P	-	-	HGNC:HGNC:32269	8	8p23.1	family with sequence similarity 90 member A21, pseudogene	pseudo	FAM90A21P	family with sequence similarity 90 member A21, pseudogene	O	-	20201124	-
9606	619423	FAM85A	-	-	HGNC:HGNC:17606	8	8p23.1	family with sequence similarity 85 member A	ncRNA	FAM85A	family with sequence similarity 85 member A	O	-	20201124	-
9606	619434	LINC00051	-	C8orf43|NCRNA00051	HGNC:HGNC:32028|Ensembl:ENSG00000254008	8	8q24.3	long intergenic non-protein coding RNA 51	ncRNA	LINC00051	long intergenic non-protein coding RNA 51	O	-	20201124	-
9606	619443	RPS26P7	-	HsT24280|RPS26_15_908	HGNC:HGNC:20077	8	8q12.1	ribosomal protein S26 pseudogene 7	pseudo	RPS26P7	ribosomal protein S26 pseudogene 7	O	-	20201124	-
9606	619445	RPL10P3	-	bA567J2.2	HGNC:HGNC:23300|Ensembl:ENSG00000230734	9	9q33.1	ribosomal protein L10 pseudogene 3	pseudo	RPL10P3	ribosomal protein L10 pseudogene 3	O	-	20201124	-
9606	619448	RPS12P2	-	RPS12_9_1071|bA40F6.3	HGNC:HGNC:24221|Ensembl:ENSG00000234319	10	10q22.3	ribosomal protein S12 pseudogene 2	pseudo	RPS12P2	ribosomal protein S12 pseudogene 2	O	-	20201124	-
9606	619449	RPIAP1	-	-	HGNC:HGNC:27250	18	18q21.33	ribose 5-phosphate isomerase A pseudogene 1	pseudo	RPIAP1	ribose 5-phosphate isomerase A pseudogene 1	O	-	20201124	-
9606	619452	RPS29P2	-	HsT23291|RPS29_12_897	HGNC:HGNC:31083	8	8p11.21	ribosomal protein S29 pseudogene 2	pseudo	RPS29P2	ribosomal protein S29 pseudogene 2	O	-	20201124	-
9606	619455	SPANXA2-OT1	-	CXorf18	HGNC:HGNC:31683|Ensembl:ENSG00000277215	X	Xq27.2	SPANXA2 overlapping transcript 1	ncRNA	SPANXA2-OT1	SPANXA2 overlapping transcript 1	O	SPANXA2 overlapping transcript 1 (non-protein coding)	20201124	-
9606	619457	UBE2WP1	-	UBE2WP	HGNC:HGNC:32198|Ensembl:ENSG00000234422	1	1p21.3	ubiquitin conjugating enzyme E2 W pseudogene 1	pseudo	UBE2WP1	ubiquitin conjugating enzyme E2 W pseudogene 1	O	ubiquitin conjugating enzyme E2W pseudogene 1|ubiquitin-conjugating enzyme E2W pseudogene	20201124	-
9606	619464	RPL31P9	-	-	HGNC:HGNC:31893|Ensembl:ENSG00000264054	18	18q22.1	ribosomal protein L31 pseudogene 9	pseudo	RPL31P9	ribosomal protein L31 pseudogene 9	O	ribosomal protein L31 pseudogene 8	20201124	-
9606	619465	ERVK-8	-	ERVK8|HERV-K115|PR|Protease|Proteinase|envK6	HGNC:HGNC:32302	8	8p23.1	endogenous retrovirus group K member 8, envelope	other	ERVK-8	endogenous retrovirus group K member 8, envelope	O	Endogenous retrovirus group K member 8 Env polyprotein|Endogenous retrovirus group K member 8 Gag polyprotein|Endogenous retrovirus group K member 8 Pol protein|Endogenous retrovirus group K member 8 Pro protein|Endogenous retrovirus group K, member 8|Envelope polyprotein|Gag polyprotein|HERV-K115 Gag protein|HERV-K115 Pol protein|HERV-K115 Pro protein|HERV-K115 envelope protein|HERV-K_8p23.1 provirus Rec protein|HERV-K_8p23.1 provirus ancestral Env polyprotein|HERV-K_8p23.1 provirus ancestral Gag polyprotein|HERV-K_8p23.1 provirus ancestral Pol protein|HERV-K_8p23.1 provirus ancestral Pro protein|endogenous retroviral sequence K, 8	20190512	-
9606	619468	RCM2	-	-	MIM:609578	10	10q23.3	cardiomyopathy, familial restrictive, 2	unknown	-	-	-	-	20170408	-
9606	619469	DELYQ11	-	CYDELq11|SCO|SPGFY1	MIM:400042	Y	Yq11	Sertoli cell-only syndrome, Y-linked	unknown	-	-	-	-	20170408	-
9606	619471	PPR3	-	-	MIM:609573	7	7q32	photoparoxysmal response 3	unknown	-	-	-	-	20170408	-
9606	619475	PFM3	-	-	MIM:609566	4	4q21-q23	parietal foramina 3	unknown	-	-	-	-	20191002	-
9606	619477	GCCD3	-	FGD2|FGD3|GCCD2	MIM:609197	8	8q11.2-q13.2	glucocorticoid deficiency 3	unknown	-	-	-	-	20170408	-
9606	619478	ATFB2	-	-	MIM:608988	6	6q14-q16	familial atrial fibrillation 2	unknown	-	-	-	-	20170408	-
9606	619479	STQTL5	-	-	MIM:608982	3	3p26	stature quantitative trait locus 5	unknown	-	-	-	-	20170408	-
9606	619480	MDBS2	-	-	MIM:608970	5	5q21.2-q33.2	butterfly-shaped pigmentary macular dystrophy 2	unknown	-	-	-	-	20170408	-
9606	619488	SCZD12	-	-	MIM:608543	1	1p	schizophrenia 12	unknown	-	-	-	schizophrenia susceptibility locus, chromosome 1p-related	20170408	-
9606	619493	PAND2	-	-	MIM:607853	9	9q31	panic disorder 2	unknown	-	-	-	panic disorder susceptibility locus, chromosome 9q-related	20170408	-
9606	619496	CMT2H	-	-	MIM:607731	8	8q21.3	Charcot-Marie-Tooth disease, axonal, type 2H	unknown	-	-	-	-	20170408	-
9606	619498	SNORD74	-	SNORD74A|U74|Z18	HGNC:HGNC:32734	1	1q25.1	small nucleolar RNA, C/D box 74	snoRNA	SNORD74	small nucleolar RNA, C/D box 74	O	C/D box snoRNA U74|RNA, U74 small nucleolar	20201124	-
9606	619499	SNORA27	-	ACA27	HGNC:HGNC:32617|Ensembl:ENSG00000207051	13	13q12.2	small nucleolar RNA, H/ACA box 27	snoRNA	SNORA27	small nucleolar RNA, H/ACA box 27	O	ACA27 small nucleolar RNA|ACA27 snoRNA	20201124	-
9606	619501	HCC	-	-	MIM:607464	17	17p13	thyroid carcinoma, Hurthle cell	unknown	-	-	-	-	20170402	-
9606	619503	FIQTL1	-	FSI	MIM:606035	6	6q22-q23	fasting glucose and specific insulin levels	unknown	-	-	-	-	20170408	-
9606	619505	SNORA21	-	ACA21	HGNC:HGNC:32611|Ensembl:ENSG00000199293	17	17q12	small nucleolar RNA, H/ACA box 21	snoRNA	SNORA21	small nucleolar RNA, H/ACA box 21	O	ACA21 small nucleolar RNA|ACA21 snoRNA	20201124	-
9606	619509	WTRS	-	-	MIM:300421	X	Xp22.3	Wittwer syndrome	unknown	-	-	-	-	20170402	-
9606	619510	AMCX5	-	-	MIM:300158	X	Xq23-q27	arthrogryposis, X-linked, type 5	unknown	-	-	-	-	20170402	-
9606	619511	MHB	-	-	MIM:255160	3	3p22.2-p21.32	myopathy, hyaline body, autosomal recessive	unknown	-	-	-	-	20170408	-
9606	619518	SSBP3-AS1	-	C1orf191|MST128|MSTP128	HGNC:HGNC:32328|Ensembl:ENSG00000198711	1	1p32.3	SSBP3 antisense RNA 1	ncRNA	SSBP3-AS1	SSBP3 antisense RNA 1	O	-	20201124	-
9606	619519	TWF1P1	-	A6ps1|PTK9P|PTK9P1	HGNC:HGNC:21736	17	17q11.2	twinfilin 1 pseudogene 1	pseudo	TWF1P1	twinfilin 1 pseudogene 1	O	PTK9 protein tyrosine kinase 9 pseudogene|protein tyrosine kinase 9 pseudogene 1|twinfilin, actin-binding protein, homolog 1 pseudogene	20201124	-
9606	619536	BPPV	-	-	MIM:193007	6	6q	vestibulopathy, familial	unknown	-	-	-	benign paroxysmal positional vertigo	20170408	-
9606	619537	VV	-	-	MIM:192200	16	16q24	varicose veins	unknown	-	-	-	-	20170402	-
9606	619538	OMS	-	COME/ROM	MIM:166760	10|19|3	10q26.3;19q13.42-q13.43;3p25.3	otitis media, susceptibility to	unknown	-	-	-	chronic/recurrent otitis media	20170408	-
9606	619539	LOC619539	-	-	MIM:151001	4	4q21.1-q22.3	lentiginosis, inherited patterned	unknown	-	-	-	familial generalized lentiginosis	20170402	-
9606	619540	LOC619540	-	-	MIM:148600	15	15q22-q24	keratosis palmoplantaris papulosa	unknown	-	-	-	punctate palmoplantar keratoderma type I	20170402	-
9606	619552	MIR483	-	MIRN483|hsa-mir-483|mir-483	HGNC:HGNC:32340|Ensembl:ENSG00000207805|miRBase:MI0002467	11	11p15.5	microRNA 483	ncRNA	MIR483	microRNA 483	O	-	20210110	-
9606	619553	MIR484	-	MIRN484|hsa-mir-484|mir-484	HGNC:HGNC:32341|Ensembl:ENSG00000283736|miRBase:MI0002468	16	16p13.11	microRNA 484	ncRNA	MIR484	microRNA 484	O	-	20201206	-
9606	619554	MIR486-1	-	MIR486|MIRN486|hsa-mir-486|hsa-mir-486-1|mir-486-1	HGNC:HGNC:32342|Ensembl:ENSG00000274705|miRBase:MI0002470	8	8p11.21	microRNA 486-1	ncRNA	MIR486-1	microRNA 486-1	O	microRNA 486	20210103	-
9606	619555	MIR487A	-	MIRN487|MIRN487A|hsa-mir-487|mir-487a	HGNC:HGNC:32343|Ensembl:ENSG00000207742|miRBase:MI0002471	14	14q32.31	microRNA 487a	ncRNA	MIR487A	microRNA 487a	O	hsa-mir-487a	20210110	-
9606	619556	MIR455	-	MIRN455|hsa-mir-455|mir-455	HGNC:HGNC:32344|Ensembl:ENSG00000207726|miRBase:MI0003513	9	9q32	microRNA 455	ncRNA	MIR455	microRNA 455	O	-	20201206	-
9606	619562	SNORA3A	-	ACA3|SNORA3|SNORA45A	HGNC:HGNC:32586|Ensembl:ENSG00000200983	11	11p15.4	small nucleolar RNA, H/ACA box 3A	snoRNA	SNORA3A	small nucleolar RNA, H/ACA box 3A	O	ACA3 small nucleolar RNA|ACA3 snoRNA|small nucleolar RNA, H/ACA box 3|small nucleolar RNA, H/ACA box 45A	20201124	-
9606	619563	SNORA7A	-	ACA7	HGNC:HGNC:32592|Ensembl:ENSG00000207496	3	3p25.2	small nucleolar RNA, H/ACA box 7A	snoRNA	SNORA7A	small nucleolar RNA, H/ACA box 7A	O	ACA7 small nucleolar RNA|ACA7 snoRNA	20201124	-
9606	619564	SNORD72	-	HBII-240	HGNC:HGNC:32733|Ensembl:ENSG00000212296	5	5p13.1	small nucleolar RNA, C/D box 72	snoRNA	SNORD72	small nucleolar RNA, C/D box 72	O	C/D box snoRNA HBII-240|HBII-240 small nucleolar RNA	20201124	-
9606	619565	SNORA52	-	ACA52	HGNC:HGNC:32645|Ensembl:ENSG00000199785	11	11p15.5	small nucleolar RNA, H/ACA box 52	snoRNA	SNORA52	small nucleolar RNA, H/ACA box 52	O	ACA52 small nucleolar RNA|ACA52 snoRNA	20201124	-
9606	619567	SNORD2	-	R39B|SNR39B	HGNC:HGNC:32678|Ensembl:ENSG00000238942	3	3q27.3	small nucleolar RNA, C/D box 2	snoRNA	SNORD2	small nucleolar RNA, C/D box 2	O	snR39B small nucleolar RNA|snR39B snoRNA	20201124	-
9606	619568	SNORA4	-	ACA4	HGNC:HGNC:32587|Ensembl:ENSG00000263776	3	3q27.3	small nucleolar RNA, H/ACA box 4	snoRNA	SNORA4	small nucleolar RNA, H/ACA box 4	O	ACA4 small nucleolar RNA|ACA4 snoRNA	20201124	-
9606	619569	SNORA41	-	ACA41|SNORA41A	HGNC:HGNC:32634|Ensembl:ENSG00000207406	2	2q33.3	small nucleolar RNA, H/ACA box 41	snoRNA	SNORA41	small nucleolar RNA, H/ACA box 41	O	ACA41 small nucleolar RNA|ACA41 snoRNA	20201124	-
9606	619570	SNORD95	-	U95	HGNC:HGNC:32757|Ensembl:ENSG00000264549	5	5q35.3	small nucleolar RNA, C/D box 95	snoRNA	SNORD95	small nucleolar RNA, C/D box 95	O	C/D box snoRNA U95	20201124	-
9606	619571	SNORD96A	-	U96A	HGNC:HGNC:32758|Ensembl:ENSG00000272296	5	5q35.3	small nucleolar RNA, C/D box 96A	snoRNA	SNORD96A	small nucleolar RNA, C/D box 96A	O	C/D box snoRNA U96a	20201124	-
9606	641293	RPL21P19	-	RPL21_7_151	HGNC:HGNC:35748|Ensembl:ENSG00000219133	1	1q32.1	ribosomal protein L21 pseudogene 19	pseudo	RPL21P19	ribosomal protein L21 pseudogene 19	O	-	20201124	-
9606	641298	SMG1P1	-	-	HGNC:HGNC:44186|Ensembl:ENSG00000237296	16	16p12.2	SMG1 pseudogene 1	pseudo	SMG1P1	SMG1 pseudogene 1	O	PI-3-kinase-related kinase SMG-1|SMG1P1, nonsense mediated mRNA decay associated PI3K related kinase pseudogene 1|smg-1 homolog, phosphatidylinositol 3-kinase-related kinase pseudogene 1	20201124	-
9606	641311	RPL31P11	-	RPL31_1_108	HGNC:HGNC:35849|Ensembl:ENSG00000213075	1	1q23.3	ribosomal protein L31 pseudogene 11	pseudo	RPL31P11	ribosomal protein L31 pseudogene 11	O	-	20201124	-
9606	641312	SAR1AP2	-	SAR1P2|SARA1P	HGNC:HGNC:20770	10	10q26.2	secretion associated Ras related GTPase 1A pseudogene 2	pseudo	SAR1AP2	secretion associated Ras related GTPase 1A pseudogene 2	O	SAR1 gene homolog pseudogene 2|SAR1 homolog A pseudogene 2|SAR1 homolog pseudogene 2	20201124	-
9606	641339	ZNF674	-	MRX92|ZNF673B	MIM:300573|HGNC:HGNC:17625|Ensembl:ENSG00000251192	X	Xp11.3	zinc finger protein 674	protein-coding	ZNF674	zinc finger protein 674	O	zinc finger protein 674|zinc finger family member 674	20201213	-
9606	641364	SLC7A11-AS1	-	-	HGNC:HGNC:44064|Ensembl:ENSG00000250033	4	4q28.3	SLC7A11 antisense RNA 1	ncRNA	SLC7A11-AS1	SLC7A11 antisense RNA 1	O	SLC7A11 antisense RNA 1 (non-protein coding)	20201124	-
9606	641365	LINC00616	-	-	HGNC:HGNC:44065|Ensembl:ENSG00000248307	4	4q28.3	long intergenic non-protein coding RNA 616	ncRNA	LINC00616	long intergenic non-protein coding RNA 616	O	-	20201124	-
9606	641367	CCNYL6	-	-	HGNC:HGNC:54657|Ensembl:ENSG00000269845	19	19p12	cyclin Y like 6 (pseudogene)	pseudo	CCNYL6	cyclin Y like 6 (pseudogene)	O	cyclin Y like 1 pseudogene	20201124	-
9606	641371	ACOT1	-	ACH2|CTE-1|LACH2	MIM:614313|HGNC:HGNC:33128|Ensembl:ENSG00000184227	14	14q24.3	acyl-CoA thioesterase 1	protein-coding	ACOT1	acyl-CoA thioesterase 1	O	acyl-coenzyme A thioesterase 1|CTE-I|CTE-Ib|inducible cytosolic acyl-coenzyme A thioester hydrolase|long chain acyl-CoA hydrolase|long chain acyl-CoA thioester hydrolase|palmitoyl-coenzyme A thioesterase	20201124	-
9606	641372	ACOT6	-	C14orf42|c14_5530	MIM:614267|HGNC:HGNC:33159|Ensembl:ENSG00000205669	14	14q24.3	acyl-CoA thioesterase 6	protein-coding	ACOT6	acyl-CoA thioesterase 6	O	putative acyl-coenzyme A thioesterase 6|putative acyl-CoA thioesterase 6	20201124	-
9606	641373	NRON	-	NCRNA00194	MIM:609618|HGNC:HGNC:37079	9	9q33.3|9	non-coding repressor of NFAT	ncRNA	NRON	non-coding repressor of NFAT	O	non-protein coding RNA, repressor of NFAT|noncoding repressor of NFAT	20201124	-
9606	641378	ARL5AP5	-	-	HGNC:HGNC:55001	X	Xq13.3	ARL5A pseudogene 5	pseudo	ARL5AP5	ARL5A pseudogene 5	O	ADP ribosylation factor like GTPase 5A pseudogene|ADP-ribosylation factor-like 5A pseudogene	20201124	-
9606	641379	ARL5AP4	-	-	HGNC:HGNC:43936	22	22q11.23	ARL5A pseudogene 4	pseudo	ARL5AP4	ARL5A pseudogene 4	O	ADP ribosylation factor like GTPase 5A pseudogene 4|ADP-ribosylation factor-like 5A pseudogene 4	20201124	-
9606	641380	ARL5AP2	-	-	HGNC:HGNC:43937	10	10q24.2	ARL5A pseudogene 2	pseudo	ARL5AP2	ARL5A pseudogene 2	O	ADP ribosylation factor like GTPase 5A pseudogene 2|ADP-ribosylation factor-like 5A pseudogene 2	20201124	-
9606	641381	LOC641381	-	-	-	2	2q23.1	ADP ribosylation factor like GTPase 5A pseudogene	pseudo	-	-	-	ADP-ribosylation factor-like 5A pseudogene	20201124	-
9606	641382	ARL5AP1	-	-	HGNC:HGNC:43933	X	Xq24	ARL5A pseudogene 1	pseudo	ARL5AP1	ARL5A pseudogene 1	O	ADP ribosylation factor like GTPase 5A pseudogene 1|ADP-ribosylation factor-like 5A pseudogene 1	20201124	-
9606	641384	TMEM75	-	-	HGNC:HGNC:32295|Ensembl:ENSG00000280055	8	8q24.21	transmembrane protein 75	ncRNA	TMEM75	transmembrane protein 75	O	-	20201124	-
9606	641433	RP32	-	-	MIM:609913	1	1p21.2-p13.3	retinitis pigmentosa 32 (autosomal recessive)	unknown	-	-	-	-	20191002	-
9606	641451	SNORA19	-	ACA19	HGNC:HGNC:32609|Ensembl:ENSG00000207468	10	10q26.11	small nucleolar RNA, H/ACA box 19	snoRNA	SNORA19	small nucleolar RNA, H/ACA box 19	O	ACA19 small nucleolar RNA	20201124	-
9606	641455	POTEM	-	ACT|P704P|POTE14beta	HGNC:HGNC:37096|Ensembl:ENSG00000222036	14	14q11.2	POTE ankyrin domain family member M	protein-coding	POTEM	POTE ankyrin domain family member M	O	putative POTE ankyrin domain family member M|ANKRD26-like family C member ENSP00000349402|prostate-specific P704P	20201124	-
9606	641456	CRIP1P2	-	-	HGNC:HGNC:44517	3	3p24.2	cysteine rich protein 1 pseudogene 2	pseudo	CRIP1P2	cysteine rich protein 1 pseudogene 2	O	cysteine-rich protein 1 (intestinal) pseudogene 2	20201124	-
9606	641457	CRIP1P4	-	-	HGNC:HGNC:44519	22	22q11.23	cysteine rich protein 1 pseudogene 4	pseudo	CRIP1P4	cysteine rich protein 1 pseudogene 4	O	cysteine-rich protein 1 (intestinal) pseudogene 4	20201124	-
9606	641467	TSC22D1-AS1	-	-	HGNC:HGNC:43684|Ensembl:ENSG00000278156	13	13q14.11	TSC22D1 antisense RNA 1	ncRNA	TSC22D1-AS1	TSC22D1 antisense RNA 1	O	TSC22D1 antisense RNA 1 (non-protein coding)	20201124	-
9606	641515	MGAT4EP	-	-	HGNC:HGNC:49418|Ensembl:ENSG00000184774	1	1q32.1	MGAT4 family member E, pseudogene	pseudo	MGAT4EP	MGAT4 family member E, pseudogene	O	alpha-1,3-mannosyl-glycoprotein 4-beta-N-acetylglucosaminyltransferase-like protein pseudogene	20201124	-
9606	641516	KC6	-	-	Ensembl:ENSG00000267313	18	-	keratoconus gene 6	ncRNA	-	-	-	-	20201124	-
9606	641517	DEFB109B	-	DEF109P1B|DEFB109|DEFB109P1B|HBD9	HGNC:HGNC:33469|Ensembl:ENSG00000206034	8	8p23.1	defensin beta 109B	protein-coding	DEFB109B	defensin beta 109B	O	putative beta-defensin 109B|defensin beta 109 pseudogene 1B|defensin, beta 9 pseudogene	20201124	-
9606	641518	LEF1-AS1	-	LEF1NAT	HGNC:HGNC:40339|Ensembl:ENSG00000232021	4	4q25	LEF1 antisense RNA 1	ncRNA	LEF1-AS1	LEF1 antisense RNA 1	O	LEF1 antisense RNA 1 (non-protein coding)|LEF1 natural antisense transcript	20201206	-
9606	641556	RPL36AP6	-	RPL36A_12_1002|bA380I20.1	HGNC:HGNC:23365	9	9q31.2	ribosomal protein L36a pseudogene 6	pseudo	RPL36AP6	ribosomal protein L36a pseudogene 6	O	-	20201124	-
9606	641613	RPL21P5	-	-	HGNC:HGNC:23541|Ensembl:ENSG00000258640	14	14q12	ribosomal protein L21 pseudogene 5	pseudo	RPL21P5	ribosomal protein L21 pseudogene 5	O	-	20201209	-
9606	641614	RPL23AP8	-	RPL23AP9|RPL23A_34_1351	HGNC:HGNC:23543|Ensembl:ENSG00000241582	14	14q13.1	ribosomal protein L23a pseudogene 8	pseudo	RPL23AP8	ribosomal protein L23a pseudogene 8	O	ribosomal protein L23a pseudogene 9	20201124	-
9606	641616	RPL9P3	-	RPL9_8_1354	HGNC:HGNC:23555|Ensembl:ENSG00000240392	14	14q13.2	ribosomal protein L9 pseudogene 3	pseudo	RPL9P3	ribosomal protein L9 pseudogene 3	O	-	20201124	-
9606	641638	SNHG6	-	HBII-276HG|NCRNA00058|U87HG	MIM:612215|HGNC:HGNC:32965|Ensembl:ENSG00000245910	8	8q13.1|8q13	small nucleolar RNA host gene 6	ncRNA	SNHG6	small nucleolar RNA host gene 6	O	HBII-276 host|U87 host|small nucleolar RNA host gene (non-protein coding) 6	20210118	-
9606	641648	SNORD87	-	HBII-276|U87	MIM:612216|HGNC:HGNC:32746|Ensembl:ENSG00000254341	8	8q13.1	small nucleolar RNA, C/D box 87	snoRNA	SNORD87	small nucleolar RNA, C/D box 87	O	C/D box snoRNA HBII-276|U87 snoRNA	20201124	-
9606	641649	TMEM91	-	DSPC3|IFITMD6	MIM:618294|HGNC:HGNC:32393|Ensembl:ENSG00000142046	19	19q13.2	transmembrane protein 91	protein-coding	TMEM91	transmembrane protein 91	O	transmembrane protein 91|dispanin subfamily C member 3|interferon induced transmembrane protein domain containing 6	20201213	-
9606	641654	HEPN1	-	-	MIM:611641|HGNC:HGNC:34400|Ensembl:ENSG00000221932	11	11q24.2	hepatocellular carcinoma, down-regulated 1	ncRNA	HEPN1	hepatocellular carcinoma, down-regulated 1	O	HEPACAM opposite strand 1|cancer susceptibility gene HEPN1	20201208	-
9606	641695	LOC641695	-	-	Ensembl:ENSG00000257872	12	12q21.2	reticulon 4 interacting protein 1 pseudogene	pseudo	-	-	-	-	20201124	-
9606	641700	ECSCR	-	ARIA|ECSM2	MIM:615736|HGNC:HGNC:35454|Ensembl:ENSG00000249751	5	5q31.2	endothelial cell surface expressed chemotaxis and apoptosis regulator	protein-coding	ECSCR	endothelial cell surface expressed chemotaxis and apoptosis regulator	O	endothelial cell-specific chemotaxis regulator|apoptosis regulator through modulating IAP expression|endothelial cell-specific molecule 2	20201124	-
9606	641702	FAM138F	-	F379	HGNC:HGNC:33581|Ensembl:ENSG00000282591	19	19p13.3	family with sequence similarity 138 member F	ncRNA	FAM138F	family with sequence similarity 138 member F	O	F379 retina-specific protein	20201124	-
9606	641708	LOC641708	-	-	-	6	6q25.3	hydroxysteroid 17-beta dehydrogenase 12 pseudogene	pseudo	-	-	-	-	20201124	-
9606	641746	LOC641746	-	-	-	7	7q11.21	glycine cleavage system protein H (aminomethyl carrier) pseudogene	pseudo	-	-	-	-	20201124	-
9606	641776	SPDYE14	-	SPDYE13|SPDYE14P	HGNC:HGNC:51510|Ensembl:ENSG00000286137	7	7q11.23	speedy/RINGO cell cycle regulator family member E14	protein-coding	SPDYE14	speedy/RINGO cell cycle regulator family member E14	O	speedy/RINGO cell cycle regulator family member E14|Williams Beuren syndrome chromosome region 19 pseudogene|speedy homolog E1 pseudogene|speedy/RINGO cell cycle regulator family member E1 pseudogene|speedy/RINGO cell cycle regulator family member E14, pseudogene	20210123	-
9606	641790	RPL31P39	-	RPL31_11_842	HGNC:HGNC:35995|Ensembl:ENSG00000213291	7	7q31.33	ribosomal protein L31 pseudogene 39	pseudo	RPL31P39	ribosomal protein L31 pseudogene 39	O	-	20201124	-
9606	641808	FAM185BP	-	FAM185B	HGNC:HGNC:21813	7	7q11.23	family with sequence similarity 185, member A pseudogene	pseudo	FAM185BP	family with sequence similarity 185 member B, pseudogene	O	-	20201124	-
9606	641842	SLC23A4P	-	SLC23A4	HGNC:HGNC:20602	7	7q33	solute carrier family 23 member 4, pseudogene	pseudo	SLC23A4P	solute carrier family 23 member 4, pseudogene	O	solute carrier family 23 (nucleobase transporters), member 4, pseudogene	20201124	-
9606	641922	UNC93B2	-	UNC93B2P	HGNC:HGNC:13482	7	7p22.1	unc-93 homolog B2 (pseudogene)	pseudo	UNC93B2	unc-93 homolog B2 (pseudogene)	O	Putative protein unc-93 homolog B1-like protein	20201124	-
9606	641924	FAM86LP	-	-	HGNC:HGNC:44099|Ensembl:ENSG00000242731	7	7p22.1	family with sequence similarity 86, member A pseudogene	pseudo	FAM86LP	family with sequence similarity 86 member L, pseudogene	O	-	20201209	-
9606	641977	SEPTIN7P2	-	SEPT13|SEPT7B|SEPT7P2	MIM:611563|HGNC:HGNC:32339|Ensembl:ENSG00000214765	7	7p12.3	septin 7 pseudogene 2	pseudo	SEPTIN7P2	septin 7 pseudogene 2	O	septin 13|septin 7B	20201124	-
9606	642006	GUSBP10	-	-	HGNC:HGNC:42324	7	7p11.2	GUSB pseudogene 10	pseudo	GUSBP10	GUSB pseudogene 10	O	glucuronidase, beta pseudogene 10	20201124	-
9606	642007	GUSBP12	-	-	HGNC:HGNC:42326|Ensembl:ENSG00000169325	7	7p11.2	GUSB pseudogene 12	pseudo	GUSBP12	GUSB pseudogene 12	O	glucuronidase, beta pseudogene 12	20201124	-
9606	642131	LOC642131	-	-	-	15	15q11.2	immunoglobulin IGHV1OR15-3-like pseudogene	pseudo	-	-	-	putative V-set and immunoglobulin domain-containing-like protein IGHV4OR15-8	20201124	-
9606	642204	LOC642204	-	-	-	14	-	ankyrin repeat domain 20 family member A1 pseudogene	pseudo	-	-	-	ankyrin repeat domain-containing protein 26-like	20201124	-
9606	642236	FRG1JP	-	-	HGNC:HGNC:51768	9	9q13	FSHD region gene 1 family member J, pseudogene	pseudo	FRG1JP	FSHD region gene 1 family member J, pseudogene	O	FSHD region gene 1 pseudogene|NB - could be FRG1IP depending on decision re FRG1H/P	20201124	-
9606	642249	LOC642249	-	-	-	Un	-	ankyrin repeat domain 57 pseudogene	pseudo	-	-	-	sosondowah ankyrin repeat domain family member C pseudogene	20201124	-
9606	642259	GAPDHP70	-	GAPDHL15|GAPDL15	HGNC:HGNC:4148	11	11q14.2	glyceraldehyde 3 phosphate dehydrogenase pseudogene 70	pseudo	GAPDHP70	glyceraldehyde 3 phosphate dehydrogenase pseudogene 70	O	glyceraldehyde-3-phosphate dehydrogenase-like 15, pseudogene	20201124	-
9606	642262	NCOA4P4	-	-	HGNC:HGNC:52405	5	5q31.2	nuclear receptor coactivator 4 pseudogene 4	pseudo	NCOA4P4	nuclear receptor coactivator 4 pseudogene 4	O	-	20201124	-
9606	642273	FAM110C	-	-	MIM:611395|HGNC:HGNC:33340|Ensembl:ENSG00000184731	2	2p25.3	family with sequence similarity 110 member C	protein-coding	FAM110C	family with sequence similarity 110 member C	O	protein FAM110C	20201124	-
9606	642280	ZNF876P	-	-	HGNC:HGNC:32472|Ensembl:ENSG00000198155	4	4p16.3	zinc finger protein 876, pseudogene	pseudo	ZNF876P	zinc finger protein 876, pseudogene	O	-	20201213	-
9606	642288	CSPG4P9	-	-	HGNC:HGNC:48360	15	15q25.2	chondroitin sulfate proteoglycan 4 pseudogene 9	pseudo	CSPG4P9	chondroitin sulfate proteoglycan 4 pseudogene 9	O	-	20200313	-
9606	642290	SLC25A1P5	-	-	HGNC:HGNC:43849|Ensembl:ENSG00000267323	19	19q11	solute carrier family 25 member 1 pseudogene 5	pseudo	SLC25A1P5	solute carrier family 25 member 1 pseudogene 5	O	solute carrier family 25 (mitochondrial carrier; citrate transporter), member 1 pseudogene 5	20201124	-
9606	642305	MAPRE1P2	-	-	HGNC:HGNC:37761	4	4p15.1	MAPRE1 pseudogene 2	pseudo	MAPRE1P2	MAPRE1 pseudogene 2	O	-	20201124	-
9606	642306	RPL19P15	-	RPL19_10_1014	HGNC:HGNC:35920|Ensembl:ENSG00000232172	9	9q34.12	ribosomal protein L19 pseudogene 15	pseudo	RPL19P15	ribosomal protein L19 pseudogene 15	O	-	20201124	-
9606	642311	BMS1P15	-	-	HGNC:HGNC:49160|Ensembl:ENSG00000258780	15	15q11.1	BMS1 pseudogene 15	pseudo	BMS1P15	BMS1 pseudogene 15	O	BMS1 homolog, ribosome assembly protein pseudogene|BMS1, ribosome biogenesis factor pseudogene 15|Putative BMS1-like protein ENSP00000382360|Putative BMS1-like protein ENSP00000383048|Putative BMS1-like protein ENSP00000383088	20201124	-
9606	642317	GAPDHP15	-	GAPDH-Lp|GAPDP15|b55C20.4	HGNC:HGNC:13950|Ensembl:ENSG00000214563	6	6p11.2	glyceraldehyde-3-phosphate dehydrogenase pseudogene 15	pseudo	GAPDHP15	glyceraldehyde-3-phosphate dehydrogenase pseudogene 15	O	-	20201124	-
9606	642319	TAGLN2P2	-	-	HGNC:HGNC:31039|Ensembl:ENSG00000254316	8	8p12	transgelin 2 pseudogene 2	pseudo	TAGLN2P2	transgelin 2 pseudogene 2	O	-	20201124	-
9606	642320	RPL36AP31	-	RPL36A_13_923	HGNC:HGNC:36066	8	8q21.3	ribosomal protein L36a pseudogene 31	pseudo	RPL36AP31	ribosomal protein L36a pseudogene 31	O	-	20201124	-
9606	642337	FTLP17	-	-	HGNC:HGNC:37967	1	1p21.1	ferritin light chain pseudogene 17	pseudo	FTLP17	ferritin light chain pseudogene 17	O	ferritin, light polypeptide pseudogene 17	20201124	-
9606	642345	MIR4500HG	-	-	HGNC:HGNC:42773|Ensembl:ENSG00000228824	13	13q31.2	MIR4500 host gene	ncRNA	MIR4500HG	MIR4500 host gene	O	MIR4500 host gene (non-protein coding)|hCG1818123	20201124	-
9606	642355	LOC642355	-	-	-	7	7q34	nucleoside diphosphate kinase, mitochondrial-like	pseudo	-	-	-	-	20201124	-
9606	642357	EEF1GP5	-	-	HGNC:HGNC:44560|Ensembl:ENSG00000234785	X	Xq23	eukaryotic translation elongation factor 1 gamma pseudogene 5	pseudo	EEF1GP5	eukaryotic translation elongation factor 1 gamma pseudogene 5	O	-	20201124	-
9606	642361	LOC642361	-	-	Ensembl:ENSG00000272447	10	10q22.3	uncharacterized LOC642361	ncRNA	-	-	-	-	20201124	-
9606	642366	ISL1-DT	-	-	HGNC:HGNC:55414	5	5q11.1	ISL1 divergent transcript	ncRNA	ISL1-DT	ISL1 divergent transcript	O	CTD-2314G24.2	20210110	-
9606	642381	LOC642381	-	-	-	4	4q13.2	speckle type BTB/POZ protein like pseudogene	pseudo	-	-	-	speckle-type POZ protein-like pseudogene	20201124	-
9606	642389	RBM17P2	-	-	HGNC:HGNC:50367|Ensembl:ENSG00000273999	9	9q21.11	RNA binding motif protein 17 pseudogene 2	pseudo	RBM17P2	RNA binding motif protein 17 pseudogene 2	O	-	20201209	-
9606	642394	ADARB2-AS1	-	C10orf109|NCRNA00168	HGNC:HGNC:23299|Ensembl:ENSG00000205696	10	10p15.3	ADARB2 antisense RNA 1	ncRNA	ADARB2-AS1	ADARB2 antisense RNA 1	O	ADARB2 antisense RNA 1 (non-protein coding)	20201124	-
9606	642395	PSPC1P1	-	-	HGNC:HGNC:42033|Ensembl:ENSG00000227879	13	13q12.11	paraspeckle component 1 pseudogene 1	pseudo	PSPC1P1	paraspeckle component 1 pseudogene 1	O	paraspeckle protein 1 pseudogene	20201124	-
9606	642402	GOLGA6L17P	-	GOLGA6L21P	HGNC:HGNC:49414	15	15q25.2	golgin A6 family like 17, pseudogene	pseudo	GOLGA6L17P	golgin A6 family like 17, pseudogene	O	golgi autoantigen, golgin subfamily a, 6 pseudogene|golgin A6 family, member A pseudogene|golgin A6 family-like 21, pseudogene	20201124	-
9606	642413	CTSLP6	-	CTSL1P6|CTSLL6|bA479O17.1	HGNC:HGNC:23611	10	10q22.3	cathepsin L pseudogene 6	pseudo	CTSLP6	cathepsin L pseudogene 6	O	cathepsin L-like 6|cathepsin L1 pseudogene 6	20201124	-
9606	642414	LOC642414	-	-	-	11	11q14.3	tripartite motif containing 64B pseudogene	pseudo	-	-	-	putative tripartite motif-containing protein 64B	20201124	-
9606	642424	IGKV1OR10-1	-	-	HGNC:HGNC:44978|IMGT/GENE-DB:IGKV1/OR10-1	10	10q11.21	immunoglobulin kappa variable 1/OR10-1 (pseudogene)	other	IGKV1OR10-1	immunoglobulin kappa variable 1/OR10-1 (pseudogene)	O	IGKV1/OR10-1|immunoglobulin heavy variable 1/OR10-1 (pseudogene)|immunoglobulin heavy variable 1/OR21-1 (pseudogene)	20190131	-
9606	642425	TRIM53BP	-	TRIM53B|TRIM53L|TRIM53L1|TRIM80P	HGNC:HGNC:37144	11	11q14.3	tripartite motif containing 53B, pseudogene	pseudo	TRIM53BP	tripartite motif containing 53B, pseudogene	O	tripartite motif containing 80, pseudogene|tripartite motif-containing 49 pseudogene|tripartite motif-containing 53B	20201124	-
9606	642426	LINC02297	-	-	HGNC:HGNC:53214|Ensembl:ENSG00000257504	14	14q11.2	long intergenic non-protein coding RNA 2297	ncRNA	LINC02297	long intergenic non-protein coding RNA 2297	O	-	20201124	-
9606	642443	ADH5P4	-	ADH5B|RCADH5|bA707M13.2	HGNC:HGNC:21377	6	6q12	ADH5 pseudogene 4	pseudo	ADH5P4	ADH5 pseudogene 4	O	alcohol dehydrogenase 5 (class III), chi polypeptide, pseudogene 4|alcohol dehydrogenase 5B	20201124	-
9606	642446	TRIM64B	-	-	HGNC:HGNC:37147|Ensembl:ENSG00000189253	11	11q14.3	tripartite motif containing 64B	protein-coding	TRIM64B	tripartite motif containing 64B	O	putative tripartite motif-containing protein 64B	20201124	-
9606	642448	KRT18P23	-	-	HGNC:HGNC:33392|Ensembl:ENSG00000215333	22	22q13.31	keratin 18 pseudogene 23	pseudo	KRT18P23	keratin 18 pseudogene 23	O	-	20201124	-
9606	642451	RPL7P46	-	RPL7_26_1472	HGNC:HGNC:36706	16	16p13.13	ribosomal protein L7 pseudogene 46	pseudo	RPL7P46	ribosomal protein L7 pseudogene 46	O	-	20201124	-
9606	642460	ANKRD30BP1	-	ANKRD30BP|C21orf110|PRED4	HGNC:HGNC:19722|Ensembl:ENSG00000175302	21	21q11.2	ankyrin repeat domain 30B pseudogene 1	pseudo	ANKRD30BP1	ankyrin repeat domain 30B pseudogene 1	O	-	20201124	-
9606	642461	IARS2P1	-	-	HGNC:HGNC:50474|Ensembl:ENSG00000251563	8	8q21.3	IARS2 pseudogene 1	pseudo	IARS2P1	IARS2 pseudogene 1	O	isoleucyl-tRNA synthetase 2, mitochondrial pseudogene 1	20201124	-
9606	642474	LOC642474	-	-	Ensembl:ENSG00000196472	4	4q13.2	UDP glucuronosyltransferase family 2 member A3 pseudogene	pseudo	-	-	-	-	20201124	-
9606	642475	MROH6	-	C8orf73	HGNC:HGNC:27814|Ensembl:ENSG00000204839	8	8q24.3	maestro heat like repeat family member 6	protein-coding	MROH6	maestro heat like repeat family member 6	O	maestro heat-like repeat-containing protein family member 6	20201124	-
9606	642484	LOC642484	-	-	Ensembl:ENSG00000206129	18	18q21.2	uncharacterized LOC642484	ncRNA	-	-	-	-	20201124	-
9606	642487	LOC642487	-	-	-	3	3p14.1	H1.8 linker histone pseudogene	pseudo	-	-	-	H1 histone family member O oocyte specific pseudogene	20201124	-
9606	642489	FKBP1C	-	-	HGNC:HGNC:21376|Ensembl:ENSG00000198225	6	6q12	FKBP prolyl isomerase family member 1C	pseudo	FKBP1C	FKBP prolyl isomerase family member 1C	O	FK506 binding protein 1C|FKBP prolyl isomerase 1C	20201124	-
9606	642490	LOC642490	-	-	-	9	9q21.11	S-phase kinase associated protein 1 pseudogene	pseudo	-	-	-	-	20201124	-
9606	642493	RPL29P25	-	RPL29_15_1277	HGNC:HGNC:37039	12	12q24.11	ribosomal protein L29 pseudogene 25	pseudo	RPL29P25	ribosomal protein L29 pseudogene 25	O	-	20201124	-
9606	642496	LOC642496	-	-	-	4	4q13.2	UDP glucuronosyltransferase family 2 member A3 pseudogene	pseudo	-	-	-	-	20201124	-
9606	642502	LOC642502	-	CYB560|CYBL|QPs-1|QPs1|SDH3|SDHC	-	17	17p13.3	succinate dehydrogenase complex subunit C pseudogene	pseudo	-	-	-	Integral membrane protein CII-3|Succinate dehydrogenase cytochrome b560 subunit, mitochondrial|Succinate-ubiquinone oxidoreductase cytochrome B large subunit|succinate dehydrogenase complex, subunit C, integral membrane protein, 15kDa pseudogene	20201124	-
9606	642513	KCTD9P6	-	-	HGNC:HGNC:49915	8	8p12	potassium channel tetramerization domain containing 9 pseudogene 6	pseudo	KCTD9P6	potassium channel tetramerization domain containing 9 pseudogene 6	O	potassium channel tetramerisation domain containing 9 pseudogene	20201124	-
9606	642515	PRRT1B	-	DSPD2|IFITMD8	HGNC:HGNC:53642|Ensembl:ENSG00000283526	9	9q34.13	proline rich transmembrane protein 1B	protein-coding	PRRT1B	proline rich transmembrane protein 1B	O	proline rich transmembrane protein 1B|dispanin subfamily D member 2|proline-rich transmembrane protein 1-like	20201124	-
9606	642517	AGAP9	-	AGAP-9|CTGLF6|bA301J7.2	HGNC:HGNC:23463|Ensembl:ENSG00000204172	10	10q11.22	ArfGAP with GTPase domain, ankyrin repeat and PH domain 9	protein-coding	AGAP9	ArfGAP with GTPase domain, ankyrin repeat and PH domain 9	O	arf-GAP with GTPase, ANK repeat and PH domain-containing protein 9|centaurin-gamma-like family member 6	20201124	-
9606	642521	C1DP3	-	bA369J21.2	HGNC:HGNC:31661	10	10q22.3	C1D nuclear receptor corepressor pseudogene 3	pseudo	C1DP3	C1D nuclear receptor corepressor pseudogene 3	O	C1D nuclear receptor co-repressor pseudogene 3	20201124	-
9606	642531	RPL36P11	-	RPL36_1_620	HGNC:HGNC:36271|Ensembl:ENSG00000240518	5	5q31.3	ribosomal protein L36 pseudogene 11	pseudo	RPL36P11	ribosomal protein L36 pseudogene 11	O	-	20201124	-
9606	642538	C1DP2	-	bA369J21.3	HGNC:HGNC:31660	10	10q22.3	C1D nuclear receptor corepressor pseudogene 2	pseudo	C1DP2	C1D nuclear receptor corepressor pseudogene 2	O	C1D nuclear receptor co-repressor pseudogene 2	20201124	-
9606	642546	HK2P1	-	HK2P	HGNC:HGNC:4924	X	Xq21.1	hexokinase 2 pseudogene 1	pseudo	HK2P1	hexokinase 2 pseudogene 1	O	-	20201124	-
9606	642550	LOC642550	-	-	-	12	12q21.2	RAS like proto-oncogene A pseudogene	pseudo	-	-	-	v-ral simian leukemia viral oncogene homolog A (ras related) pseudogene	20201124	-
9606	642554	LOC642554	-	-	-	6	6q12	leucine rich repeat containing 59 pseudogene	pseudo	-	-	-	-	20201124	-
9606	642559	POU5F1P3	-	OCT3|OCT4|OCT4-pg3|OTF-3|OTF3|OTF3L|Oct-3|Oct-4|POU5F1|POU5F1L|POU5FLC12	HGNC:HGNC:9222|Ensembl:ENSG00000235602	12	12p13.31	POU class 5 homeobox 1 pseudogene 3	pseudo	POU5F1P3	POU class 5 homeobox 1 pseudogene 3	O	Octamer-binding protein 3|Octamer-binding protein 4|Octamer-binding transcription factor 3|POU domain class 5, transcription factor 1 pseudogene 3|POU domain transcription factor OCT4-pg3	20201124	-
9606	642569	TRIM53AP	-	TRIM53|TRIM53P|TRIM80P	HGNC:HGNC:19025|Ensembl:ENSG00000225581	11	11q14.3	tripartite motif containing 53A, pseudogene	pseudo	TRIM53AP	tripartite motif containing 53A, pseudogene	O	tripartite motif containing 53, pseudogene|tripartite motif-containing 49 pseudogene|tripartite motif-containing 53	20201124	-
9606	642574	IQANK1	-	FAM83H-AS1|FAM83HAS1|onco-lncRNA-3	MIM:618942|HGNC:HGNC:49576|Ensembl:ENSG00000203499	8	8q24.3	IQ motif and ankyrin repeat containing 1	protein-coding	IQANK1	IQ motif and ankyrin repeat containing 1	O	IQ motif and ankyrin repeat domain-containing protein 1|FAM83H antisense RNA 1 (head to head)|IQ motif and ankyrin repeat domain-containing protein LOC642574|putative IQ motif and ankyrin repeat domain-containing protein LOC642574	20201124	-
9606	642579	LOC642579	-	-	-	11	11q14.3	tripartite motif containing 64B pseudogene	pseudo	-	-	-	-	20201124	-
9606	642580	HSPA8P14	-	-	HGNC:HGNC:44929	12	12q24.12	heat shock protein family A (Hsp70) member 8 pseudogene 14	pseudo	HSPA8P14	heat shock protein family A (Hsp70) member 8 pseudogene 14	O	heat shock 70kDa protein 8 pseudogene 14	20201124	-
9606	642585	VDAC1P1	-	VDAC1P	HGNC:HGNC:12671	X	Xq21.1	voltage dependent anion channel 1 pseudogene 1	pseudo	VDAC1P1	voltage dependent anion channel 1 pseudogene 1	O	voltage-dependent anion channel 1 pseudogene	20201124	-
9606	642587	MIR205HG	-	LINC00510|NPC-A-5	HGNC:HGNC:43562|Ensembl:ENSG00000230937	1	1q32.2	MIR205 host gene	ncRNA	MIR205HG	MIR205 host gene	O	MIR205 host gene (non-protein coding)|long intergenic non-protein coding RNA 510	20210110	-
9606	642590	LOC642590	-	-	-	6	6q13	spermine synthase pseudogene	pseudo	-	-	-	-	20201124	-
9606	642592	EIF5AP4	-	EIF5AL3	HGNC:HGNC:31442	10	10q22.3	eukaryotic translation initiation factor 5A pseudogene 4	pseudo	EIF5AP4	eukaryotic translation initiation factor 5A pseudogene 4	O	eukaryotic translation initiation factor 5A-like 3	20201124	-
9606	642597	AKAIN1	-	C18orf42	MIM:616427|HGNC:HGNC:28285|Ensembl:ENSG00000231824	18	18p11.31	A-kinase anchor inhibitor 1	protein-coding	AKAIN1	A-kinase anchor inhibitor 1	O	A-kinase anchor protein inhibitor 1|A kinase (PRKA) anchor inhibitor 1|A-kinase anchor protein C18orf42	20201124	-
9606	642612	TRIM49C	-	TRIM49L2	HGNC:HGNC:38877|Ensembl:ENSG00000204449	11	11q14.3	tripartite motif containing 49C	protein-coding	TRIM49C	tripartite motif containing 49C	O	tripartite motif-containing protein 49C|Tripartite motif-containing protein LOC642612|tripartite motif containing 49-like 2|tripartite motif-containing protein 49-like protein 2	20201124	-
9606	642614	C2orf69P2	-	-	HGNC:HGNC:51801	16	16p11.1	chromosome 2 open reading frame 69 pseudogene 2	pseudo	C2orf69P2	chromosome 2 open reading frame 69 pseudogene 2	O	-	20201124	-
9606	642623	UBTFL1	-	C11orf27|HMGPI	MIM:613696|HGNC:HGNC:14533|Ensembl:ENSG00000255009	11	11q14.3	upstream binding transcription factor like 1	protein-coding	UBTFL1	upstream binding transcription factor like 1	O	upstream-binding factor 1-like protein 1|putative upstream-binding factor 1-like protein 1|upstream binding transcription factor, RNA polymerase I-like 1	20201213	-
9606	642627	MYL6P4	-	-	HGNC:HGNC:37813	7	7q34	MYL6 pseudogene 4	pseudo	MYL6P4	MYL6 pseudogene 4	O	myosin light chain 6 pseudogene 4|myosin, light chain 6, alkali, smooth muscle and non-muscle pseudogene	20201125	-
9606	642631	TSPY15P	-	-	HGNC:HGNC:37474	Y	Yp11.2	testis specific protein Y-linked 15, pseudogene	pseudo	TSPY15P	testis specific protein Y-linked 15, pseudogene	O	-	20201124	-
9606	642633	FAM230B	-	-	HGNC:HGNC:32943|Ensembl:ENSG00000215498	22	22q11.21	family with sequence similarity 230 member B	ncRNA	FAM230B	family with sequence similarity 230 member B	O	family with sequence similarity 230 member B (non-protein coding)	20201124	-
9606	642635	TUBAP13	-	-	HGNC:HGNC:54880|Ensembl:ENSG00000242575	2	2q23.3	tubulin alpha pseudogene 13	pseudo	TUBAP13	tubulin alpha pseudogene 13	O	tubulin alpha 4a pseudogene	20201124	-
9606	642636	RAD21L1	-	RAD21L|dJ545L17.2	HGNC:HGNC:16271|Ensembl:ENSG00000244588	20	20p13	RAD21 cohesin complex component like 1	protein-coding	RAD21L1	RAD21 cohesin complex component like 1	O	double-strand-break repair protein rad21-like protein 1|RAD21-like 1	20201213	-
9606	642641	RPSAP54	-	RPSA_26_1300	HGNC:HGNC:36373|Ensembl:ENSG00000213621	13	13q12.11	ribosomal protein SA pseudogene 54	pseudo	RPSAP54	ribosomal protein SA pseudogene 54	O	-	20201124	-
9606	642643	FAM230E	-	LINC01662	HGNC:HGNC:52450|Ensembl:ENSG00000182824	22	22q11.21	family with sequence similarity 230 member E	ncRNA	FAM230E	family with sequence similarity 230 member E	O	long intergenic non-protein coding RNA 1662	20201124	-
9606	642648	LOC642648	-	-	-	22	22q13.31	uncharacterized LOC642648	ncRNA	-	-	-	-	20201124	-
9606	642652	RARRES2P8	-	-	HGNC:HGNC:48707	16	16p11.1	retinoic acid receptor responder 2 pseudogene 8	pseudo	RARRES2P8	retinoic acid receptor responder 2 pseudogene 8	O	retinoic acid receptor responder (tazarotene induced) 2 pseudogene 8	20201124	-
9606	642658	SCX	-	SCXA|SCXB|bHLHa48	MIM:609067|HGNC:HGNC:32322|Ensembl:ENSG00000260428	8	8q24.3	scleraxis bHLH transcription factor	protein-coding	SCX	scleraxis bHLH transcription factor	O	basic helix-loop-helix transcription factor scleraxis|class A basic helix-loop-helix protein 41|class A basic helix-loop-helix protein 48|class II bHLH protein scleraxis|scleraxis basic helix-loop-helix transcription factor|scleraxis homolog A|scleraxis homolog B	20201213	-
9606	642659	HNRNPA1P48	-	-	HGNC:HGNC:48778|Ensembl:ENSG00000224578	16	16q12.1	heterogeneous nuclear ribonucleoprotein A1 pseudogene 48	pseudo	HNRNPA1P48	heterogeneous nuclear ribonucleoprotein A1 pseudogene 48	O	-	20201124	-
9606	642661	TOMM40P1	-	-	HGNC:HGNC:54623	14	14q11.2	TOMM40 pseudogene 1	pseudo	TOMM40P1	TOMM40 pseudogene 1	O	translocase of outer mitochondrial membrane 40 homolog pseudogene	20201124	-
9606	642663	CICP17	-	-	HGNC:HGNC:48827	7	7p12.1	capicua transcriptional repressor pseudogene 17	pseudo	CICP17	capicua transcriptional repressor pseudogene 17	O	-	20201124	-
9606	642669	CDRT15P13	-	-	HGNC:HGNC:54920	14	14q11.2	CDRT15 pseudogene 13	pseudo	CDRT15P13	CDRT15 pseudogene 13	O	-	20201124	-
9606	642677	LOC642677	-	-	-	15	15q25.2	stabilizer of axonemal microtubules 2 pseudogene	pseudo	-	-	-	family with sequence similarity 154, member B pseudogene	20201124	-
9606	642683	KIF18BP1	-	-	HGNC:HGNC:51808	16	16p11.1	kinesin family member 18B pseudogene 1	pseudo	KIF18BP1	kinesin family member 18B pseudogene 1	O	-	20201124	-
9606	642687	RPS11P7	-	RPS11_4_1771	HGNC:HGNC:36724|Ensembl:ENSG00000214047	X	Xp11.4	ribosomal protein S11 pseudogene 7	pseudo	RPS11P7	ribosomal protein S11 pseudogene 7	O	-	20201124	-
9606	642692	CEP19P1	-	-	HGNC:HGNC:54796	2	2q37.2	CEP19 pseudogene 1	pseudo	CEP19P1	CEP19 pseudogene 1	O	centrosomal protein 19kDa pseudogene	20201124	-
9606	642696	LOC642696	-	-	-	16	16p13.13	uncharacterized LOC642696	ncRNA	-	-	-	-	20201124	-
9606	642721	CBX3P6	-	-	HGNC:HGNC:42878	2	2q24.1	chromobox 3 pseudogene 6	pseudo	CBX3P6	chromobox 3 pseudogene 6	O	chromobox homolog 3 (HP1 gamma homolog, Drosophila) pseudogene|chromobox homolog 3 pseudogene 6	20201124	-
9606	642737	SETP22	-	-	HGNC:HGNC:42941	5	5q15	SET pseudogene 22	pseudo	SETP22	SET pseudogene 22	O	SET translocation pseudogene	20201124	-
9606	642738	RPL21P69	-	RPL21_27_774	HGNC:HGNC:36753|Ensembl:ENSG00000216480	6	6q25.3	ribosomal protein L21 pseudogene 69	pseudo	RPL21P69	ribosomal protein L21 pseudogene 69	O	-	20201124	-
9606	642740	RPL9P11	-	RPL9_1_9	HGNC:HGNC:35621|Ensembl:ENSG00000231181	1	1p36.22	ribosomal protein L9 pseudogene 11	pseudo	RPL9P11	ribosomal protein L9 pseudogene 11	O	-	20201124	-
9606	642741	RPL3P7	-	RPL3_3_732	HGNC:HGNC:36797|Ensembl:ENSG00000225093	6	6q21	ribosomal protein L3 pseudogene 7	pseudo	RPL3P7	ribosomal protein L3 pseudogene 7	O	-	20201124	-
9606	642746	EIF4A1P9	-	-	HGNC:HGNC:37928	17	17p13.3	eukaryotic translation initiation factor 4A1 pseudogene 9	pseudo	EIF4A1P9	eukaryotic translation initiation factor 4A1 pseudogene 9	O	-	20201124	-
9606	642757	TBC1D22A-AS1	-	-	HGNC:HGNC:51221|Ensembl:ENSG00000280080	22	22q13.31	TBC1D22A antisense RNA 1	ncRNA	TBC1D22A-AS1	TBC1D22A antisense RNA 1	O	-	20201124	-
9606	642762	ABCD1P5	-	-	HGNC:HGNC:42662	2	2p11.1	ATP binding cassette subfamily D member 1 pseudogene 5	pseudo	ABCD1P5	ATP binding cassette subfamily D member 1 pseudogene 5	O	ATP-binding cassette, sub-family D (ALD), member 1 pseudogene|ATP-binding cassette, sub-family D (ALD), member 1, pseudogene 5|ATP-binding cassette, sub-family D-like pseudogene|hCG2042779	20201124	-
9606	642776	DANT2	-	-	MIM:301004|HGNC:HGNC:50862|Ensembl:ENSG00000235244	X	Xq23	DXZ4 associated non-coding transcript 2, distal	ncRNA	DANT2	DXZ4 associated non-coding transcript 2, distal	O	DXZ4 associated noncoding transcript 2	20201124	-
9606	642778	NPIPA3	-	-	HGNC:HGNC:41978|Ensembl:ENSG00000224712	16	16p13.11	nuclear pore complex interacting protein family member A3	protein-coding	NPIPA3	nuclear pore complex interacting protein family member A3	O	nuclear pore complex-interacting protein family member A3	20201124	-
9606	642791	LOC642791	-	-	-	11	11q14.3	eukaryotic translation elongation factor 1 alpha 2 pseudogene	pseudo	-	-	-	-	20201124	-
9606	642796	TSPY18P	-	-	HGNC:HGNC:37725|Ensembl:ENSG00000231874	Y	Yp11.2	testis specific protein Y-linked 18, pseudogene	pseudo	TSPY18P	testis specific protein Y-linked 18, pseudogene	O	-	20201124	-
9606	642797	DNAH10OS	-	-	HGNC:HGNC:37121	12	12q24.31	dynein axonemal heavy chain 10 opposite strand	protein-coding	DNAH10OS	dynein axonemal heavy chain 10 opposite strand	O	dynein, axonemal, heavy chain 10 opposite strand (non-protein coding)	20180127	-
9606	642799	NPIPA2	-	NPIP|NPIPA1	HGNC:HGNC:41979|Ensembl:ENSG00000254852	16	16p13.11	nuclear pore complex interacting protein family member A2	protein-coding	NPIPA2	nuclear pore complex interacting protein family member A2	O	nuclear pore complex-interacting protein family member A2|Nuclear pore complex-interacting protein family member A1	20201124	-
9606	642802	CCDC137P	-	-	HGNC:HGNC:33459|Ensembl:ENSG00000242609	3	3p13	coiled-coil domain containing 137 pseudogene	pseudo	CCDC137P	coiled-coil domain containing 137 pseudogene	O	-	20201124	-
9606	642812	API5P1	-	API5L1	HGNC:HGNC:595	X	Xq23	apoptosis inhibitor 5 pseudogene 1	pseudo	API5P1	apoptosis inhibitor 5 pseudogene 1	O	API5 pseudogene 1|API5-like 1	20201124	-
9606	642818	ST13P21	-	-	HGNC:HGNC:38864	1	1p13.3	ST13, Hsp70 interacting protein pseudogene 21	pseudo	ST13P21	ST13, Hsp70 interacting protein pseudogene 21	O	suppression of tumorigenicity 13 (colon carcinoma) (Hsp70 interacting protein) pseudogene 21	20201124	-
9606	642819	ZNF487	-	KRBO1|ZNF487P	HGNC:HGNC:23488|Ensembl:ENSG00000243660	10	10q11.21	zinc finger protein 487	protein-coding	ZNF487	zinc finger protein 487	O	putative zinc finger protein 487|KRAB domain only 1|KRAB domain only protein 1|zinc finger protein 487, pseudogene	20201213	-
9606	642826	BMS1P2	-	BMS1LP2|BMS1LP6|BMS1P6|bA144G6.1	HGNC:HGNC:23650	10	10q11.22	BMS1 pseudogene 2	pseudo	BMS1P2	BMS1 pseudogene 2	O	BMS1 homolog, ribosome assembly protein pseudogene|BMS1, ribosome biogenesis factor pseudogene 2|BMS1, ribosome biogenesis factor pseudogene 6|BMS1-like, ribosome assembly protein pseudogene|BMS1L pseudogene 2|BMS1L pseudogene 6	20201124	-
9606	642828	RPL6P10	-	RPL6_9_488	HGNC:HGNC:36575|Ensembl:ENSG00000243199	4	4q13.2	ribosomal protein L6 pseudogene 10	pseudo	RPL6P10	ribosomal protein L6 pseudogene 10	O	-	20201124	-
9606	642840	MEP1AP1	-	MEP1AL1	HGNC:HGNC:7016	9	9p11.2	meprin A subunit alpha pseudogene 1	pseudo	MEP1AP1	meprin A subunit alpha pseudogene 1	O	meprin A, alpha (PABA peptide hydrolase) pseudogene|meprin A, alpha pseudogene 1|meprin A, alpha-like 1 (pseudogene)|meprin A, alpha-like 1 (psueodgene)	20201124	-
9606	642843	CPSF4L	-	-	HGNC:HGNC:33632|Ensembl:ENSG00000187959	17	17q25.1	cleavage and polyadenylation specific factor 4 like	protein-coding	CPSF4L	cleavage and polyadenylation specific factor 4 like	O	putative cleavage and polyadenylation specificity factor subunit 4-like protein	20201124	-
9606	642846	LOC642846	-	-	-	12	12p13.31	DEAD/H (Asp-Glu-Ala-Asp/His) box polypeptide 11-like	ncRNA	-	-	-	-	20201124	-
9606	642852	LINC00205	-	NCRNA00205	HGNC:HGNC:16420|Ensembl:ENSG00000223768	21	21q22.3	long intergenic non-protein coding RNA 205	ncRNA	LINC00205	long intergenic non-protein coding RNA 205	O	-	20201220	-
9606	642864	SPATA42	-	AKNAD1-AS1|SRG7	HGNC:HGNC:41198|Ensembl:ENSG00000203897	1	1p13.3	spermatogenesis associated 42	ncRNA	SPATA42	spermatogenesis associated 42	O	AKNAD1 antisense RNA 1|spermatogenesis associated 42 (non-protein coding)|spermatogenesis-related gene 7|spermatogenesis-related protein 7	20201124	-
9606	642869	SETP4	-	-	HGNC:HGNC:42923	X	Xq21.1	SET pseudogene 4	pseudo	SETP4	SET pseudogene 4	O	SET translocation (myeloid leukemia-associated) pseudogene|hCG1644608	20201124	-
9606	642879	SMARCE1P4	-	-	HGNC:HGNC:39735	8	8p11.23	SWI/SNF related, matrix associated, actin dependent regulator of chromatin, subfamily e, member 1 pseudogene 4	pseudo	SMARCE1P4	SWI/SNF related, matrix associated, actin dependent regulator of chromatin, subfamily e, member 1 pseudogene 4	O	-	20201124	-
9606	642888	CNN2P2	-	-	HGNC:HGNC:39527	9	9p11.2	calponin 2 pseudogene 2	pseudo	CNN2P2	calponin 2 pseudogene 2	O	-	20201124	-
9606	642890	LOC642890	-	-	-	11	11q12.1	N-alpha-acetyltransferase 50, NatE catalytic subunit pseudogene	pseudo	-	-	-	-	20201124	-
9606	642892	RPS29P3	-	RPS29_7_451|bcm2758	HGNC:HGNC:31363	3	3q29	ribosomal protein S29 pseudogene 3	pseudo	RPS29P3	ribosomal protein S29 pseudogene 3	O	-	20201124	-
9606	642897	LOC642897	-	-	-	11	11q21	N-6 adenine-specific DNA methyltransferase 1 (putative) pseudogene	pseudo	-	-	-	-	20201124	-
9606	642907	NIFKP8	-	MKI67IPP8	HGNC:HGNC:44956|Ensembl:ENSG00000259449	15	15q25.3	nucleolar protein interacting with the FHA domain of MKI67 pseudogene 8	pseudo	NIFKP8	nucleolar protein interacting with the FHA domain of MKI67 pseudogene 8	O	MKI67 (FHA domain) interacting nucleolar phosphoprotein pseudogene 8	20201124	-
9606	642909	CTBP2P4	-	-	HGNC:HGNC:45196|Ensembl:ENSG00000251102	5	5q15	CTBP2 pseudogene 4	pseudo	CTBP2P4	CTBP2 pseudogene 4	O	C-terminal binding protein 2 pseudogene 4	20201124	-
9606	642924	LINC00535	-	-	HGNC:HGNC:43644|Ensembl:ENSG00000246662	8	8q22.1	long intergenic non-protein coding RNA 535	ncRNA	LINC00535	long intergenic non-protein coding RNA 535	O	-	20201124	-
9606	642929	LOC642929	-	-	Ensembl:ENSG00000276203	9	9q21.11	general transcription factor II, i pseudogene	pseudo	-	-	-	general transcription factor IIi pseudogene	20201124	-
9606	642934	CERNA2	-	HOST2|lncRNA-HOST2	MIM:617434|HGNC:HGNC:51354|Ensembl:ENSG00000285972	10	10q23.1	competing endogenous lncRNA 2 for microRNA let-7b	ncRNA	CERNA2	competing endogenous lncRNA 2 for microRNA let-7b	O	human ovarian cancer-specific transcript 2	20210118	-
9606	642935	ADAMTS7P4	-	-	HGNC:HGNC:49410|Ensembl:ENSG00000218052	15	15q25.3	ADAMTS7 pseudogene 4	pseudo	ADAMTS7P4	ADAMTS7 pseudogene 4	O	-	20201124	-
9606	642938	INSYN2A	-	C10orf141|FAM196A|INSYN2	MIM:617129|HGNC:HGNC:33859|Ensembl:ENSG00000188916	10	10q26.2	inhibitory synaptic factor 2A	protein-coding	INSYN2A	inhibitory synaptic factor 2A	O	inhibitory synaptic factor 2A|family with sequence similarity 196 member A|inhibitory synaptic protein 2|protein FAM196A	20201124	-
9606	642943	LOC642943	-	-	-	9	9q22.31	SPATA31 subfamily A pseudogene	pseudo	-	-	-	SPATA31 subfamily A, member 4 pseudogene|family with sequence similarity 75, member A1 pseudogene	20201124	-
9606	642946	FLVCR1-DT	-	FLVCR1-AS1|LQK1|NCRNA00292	MIM:610864|HGNC:HGNC:39077|Ensembl:ENSG00000198468	1	1q32.3	FLVCR1 divergent transcript	ncRNA	FLVCR1-DT	FLVCR1 divergent transcript	O	FLVCR1 antisense RNA 1 (head to head)|FLVCR1 antisense RNA 1 (non-protein coding)	20201124	-
9606	642952	SNX18P2	-	-	HGNC:HGNC:39610|Ensembl:ENSG00000232843	9	9q22.31	sorting nexin 18 pseudogene 2	pseudo	SNX18P2	sorting nexin 18 pseudogene 2	O	sorting nexin associated golgi protein 1 pseudogene	20201124	-
9606	642954	RBBP4P1	-	RBBP4P	HGNC:HGNC:42368	5	5p15.2	RBBP4 pseudogene 1	pseudo	RBBP4P1	RBBP4 pseudogene 1	O	RB binding protein 4 pseudogene 1|retinoblastoma binding protein 4 pseudogene 1	20201124	-
9606	642956	FABP5P9	-	FABP5L9	HGNC:HGNC:31064	15	15q25.3	fatty acid binding protein 5 pseudogene 9	pseudo	FABP5P9	fatty acid binding protein 5 pseudogene 9	O	fatty acid binding protein 5-like 9	20201124	-
9606	642958	HNRNPA1P55	-	-	HGNC:HGNC:48785	4	4q13.3	heterogeneous nuclear ribonucleoprotein A1 pseudogene 55	pseudo	HNRNPA1P55	heterogeneous nuclear ribonucleoprotein A1 pseudogene 55	O	-	20201124	-
9606	642959	ALOX15P2	-	-	HGNC:HGNC:39027|Ensembl:ENSG00000188101	9	9q22.31	arachidonate 15-lipoxygenase pseudogene 2	pseudo	ALOX15P2	arachidonate 15-lipoxygenase pseudogene 2	O	-	20201124	-
9606	642968	FAM163B	-	C9orf166	HGNC:HGNC:33277|Ensembl:ENSG00000196990	9	9q34.2	family with sequence similarity 163 member B	protein-coding	FAM163B	family with sequence similarity 163 member B	O	protein FAM163B|cebelin-like	20201124	-
9606	642969	LOC642969	-	-	-	12	12q22	phosphoglycerate mutase 1 (brain) pseudogene	pseudo	-	-	-	-	20201124	-
9606	642975	TMEM230P2	-	-	HGNC:HGNC:55044	11	11q12.1	TMEM230 pseudogene 2	pseudo	TMEM230P2	TMEM230 pseudogene 2	O	TMEM230 pseuogene 2|transmembrane protein 230 pseudogene	20201124	-
9606	642976	GRIK1-AS1	-	C21orf9|GRIK1-AS|GRIK1AS|NCRNA00110	HGNC:HGNC:16458	21	21q21.3	GRIK1 antisense RNA 1	ncRNA	GRIK1-AS1	GRIK1 antisense RNA 1	O	GRIK1 antisense RNA (non-protein coding)|GRIK1 antisense RNA 1 (non-protein coding)	20201124	-
9606	642987	TMEM232	-	-	HGNC:HGNC:37270|Ensembl:ENSG00000186952	5	5q22.1	transmembrane protein 232	protein-coding	TMEM232	transmembrane protein 232	O	transmembrane protein 232	20201124	-
9606	642996	NFE2L3P1	-	-	HGNC:HGNC:22278	18	18q21.32	nuclear factor, erythroid 2 like 3 pseudogene 1	pseudo	NFE2L3P1	nuclear factor, erythroid 2 like 3 pseudogene 1	O	nuclear factor (erythroid-derived 2)-like 3 pseudogene 1|nuclear factor, erythroid-derived 2, like 3 pseudogene	20201124	-
9606	643001	DUX4L17	-	DUXY3	HGNC:HGNC:37717|Ensembl:ENSG00000259154	Y	Yq11.21	double homeobox 4 like 17 (pseudogene)	pseudo	DUX4L17	double homeobox 4 like 17 (pseudogene)	O	-	20201124	-
9606	643003	RPS26P28	-	RPS26_11_544	HGNC:HGNC:36149	5	5p15.1	ribosomal protein S26 pseudogene 28	pseudo	RPS26P28	ribosomal protein S26 pseudogene 28	O	hCG1989844	20201124	-
9606	643007	RPL36AP8	-	RPL36A_20_1424	HGNC:HGNC:30973	15	15q14	ribosomal protein L36a pseudogene 8	pseudo	RPL36AP8	ribosomal protein L36a pseudogene 8	O	hCG1787519	20201124	-
9606	643008	SMIM5	-	C17orf109|PP12104	HGNC:HGNC:40030|Ensembl:ENSG00000204323	17	17q25.1	small integral membrane protein 5	protein-coding	SMIM5	small integral membrane protein 5	O	small integral membrane protein 5	20201124	-
9606	643014	LOC643014	-	-	Ensembl:ENSG00000251017	4	4q13.3	coiled-coil domain containing 90B pseudogene	pseudo	-	-	-	-	20201124	-
9606	643015	LOC643015	-	-	Ensembl:ENSG00000183171	X	Xq28	nucleolar protein 11 pseudogene	pseudo	-	-	-	-	20201124	-
9606	643031	MTND5P10	-	-	HGNC:HGNC:42272|Ensembl:ENSG00000271687	5	5q21.1	MT-ND5 pseudogene 10	pseudo	MTND5P10	MT-ND5 pseudogene 10	O	mitochondrially encoded NADH dehydrogenase 5 pseudogene|mitochondrially encoded NADH:ubiquinone oxidoreductase core subunit 5 pseudogene 10	20201124	-
9606	643034	DUX4L19	-	DUXY4	HGNC:HGNC:37718|Ensembl:ENSG00000258991	Y	Yq11.21	double homeobox 4 like 19 (pseudogene)	pseudo	DUX4L19	double homeobox 4 like 19 (pseudogene)	O	-	20201124	-
9606	643036	SLED1	-	-	Ensembl:ENSG00000249138	4	4q35.1	proteoglycan 3, pro eosinophil major basic protein 2 pseudogene	pseudo	-	-	-	RTFV9368|proteoglycan 3 pseudogene	20201124	-
9606	643037	C11orf97	-	LINC01171	HGNC:HGNC:49544|Ensembl:ENSG00000257057	11	11q21	chromosome 11 open reading frame 97	protein-coding	C11orf97	chromosome 11 open reading frame 97	O	uncharacterized protein C11orf97|long intergenic non-protein coding RNA 1171	20201124	-
9606	643043	SHISA5P1	-	-	HGNC:HGNC:54937	X	Xp11.4	SHISA5 pseudogene 1	pseudo	SHISA5P1	SHISA5 pseudogene 1	O	protein shisa-5 pseudogene|shisa family member 5 pseudogene	20201124	-
9606	643050	ACTR3BP1	-	-	HGNC:HGNC:37724	Y	Yq11.21	ACTR3B pseudogene 1	pseudo	ACTR3BP1	ACTR3B pseudogene 1	O	ARP3 actin-related protein 3 homolog B pseudogene 1	20201124	-
9606	643058	IFITM3P6	-	-	HGNC:HGNC:54545	12	12q13.11	IFITM3P pseudogene 6	pseudo	IFITM3P6	IFITM3P pseudogene 6	O	interferon induced transmembrane protein 3 pseudogene	20201124	-
9606	643067	LOC643067	-	-	Ensembl:ENSG00000181514	6	6q13	HORMA domain containing 1 pseudogene	pseudo	-	-	-	-	20201124	-
9606	643072	LOC643072	-	-	-	2	2q24.2	uncharacterized LOC643072	ncRNA	-	-	-	-	20201124	-
9606	643101	RPL26P22	-	RPL26_5_860	HGNC:HGNC:36244|Ensembl:ENSG00000229977	7	7q35	ribosomal protein L26 pseudogene 22	pseudo	RPL26P22	ribosomal protein L26 pseudogene 22	O	-	20201124	-
9606	643115	KRT223P	-	-	HGNC:HGNC:32968	17	17q21.2	keratin 223, pseudogene	pseudo	KRT223P	keratin 223, pseudogene	O	keratin 24 pseudogene	20201124	-
9606	643118	LOC643118	-	-	-	11	11q21	serine and arginine rich splicing factor 2 pseudogene	pseudo	-	-	-	-	20201124	-
9606	643126	TRIM51JP	-	-	HGNC:HGNC:43978|Ensembl:ENSG00000232717	2	2q11.1	tripartite motif-containing 51J, pseudogene	pseudo	TRIM51JP	tripartite motif-containing 51J, pseudogene	O	SPRY domain containing 5 pseudogene	20201124	-
9606	643136	ZC3H11B	-	ZC3HDC11B	HGNC:HGNC:25659|Ensembl:ENSG00000215817	1	1q41	zinc finger CCCH-type containing 11B	protein-coding	ZC3H11B	zinc finger CCCH-type containing 11B	O	zinc finger CCCH domain-containing protein 11B|zinc finger CCCH-type domain containing 11B	20201124	-
9606	643155	SMIM15	-	C5orf43	HGNC:HGNC:33861|Ensembl:ENSG00000188725	5	5q12.1	small integral membrane protein 15	protein-coding	SMIM15	small integral membrane protein 15	O	small integral membrane protein 15|UPF0542 protein C5orf43	20201124	-
9606	643157	MEP1AP4	-	-	HGNC:HGNC:39138	9	9p11.1	meprin A subunit alpha pseudogene 4	pseudo	MEP1AP4	meprin A subunit alpha pseudogene 4	O	meprin A, alpha (PABA peptide hydrolase) pseudogene|meprin A, alpha pseudogene 4	20201124	-
9606	643159	ATF4P3	-	ATF4C	HGNC:HGNC:788	17	17q25.1	activating transcription factor 4 pseudogene 3	pseudo	ATF4P3	activating transcription factor 4 pseudogene 3	O	activating transcription factor 4C	20201124	-
9606	643160	CYMP	-	-	MIM:118943|HGNC:HGNC:2588|Ensembl:ENSG00000240194	1	1p13.3	chymosin, pseudogene	pseudo	CYMP	chymosin, pseudogene	O	rennin pseudogene	20201124	-
9606	643161	FAM25A	-	bA96C23.5	HGNC:HGNC:23436|Ensembl:ENSG00000188100	10	10q23.2	family with sequence similarity 25 member A	protein-coding	FAM25A	family with sequence similarity 25 member A	O	protein FAM25A|Protein FAM25C|Protein FAM25G|protein FAM25	20201124	-
9606	643167	RBM39P1	-	-	HGNC:HGNC:54942|Ensembl:ENSG00000214019	X	Xp11.3	RBM39 pseudogene 1	pseudo	RBM39P1	RBM39 pseudogene 1	O	RNA binding motif protein 39 pseudogene	20201124	-
9606	643168	LOC643168	-	-	-	7	7p11.2	Rho GTPase activating protein 5 pseudogene	pseudo	-	-	-	-	20201124	-
9606	643171	GGT4P	-	-	HGNC:HGNC:33207	13	13q11	gamma-glutamyltransferase 4 pseudogene	pseudo	GGT4P	gamma-glutamyltransferase 4 pseudogene	O	-	20201124	-
9606	643172	LOC643172	-	-	Ensembl:ENSG00000223651	20	20q12	neurofilament heavy polypeptide pseudogene	pseudo	-	-	-	-	20201124	-
9606	643180	CCT6P3	-	CCT6-3P	HGNC:HGNC:35137|Ensembl:ENSG00000234585	7	7q11.21	chaperonin containing TCP1 subunit 6 pseudogene 3	pseudo	CCT6P3	chaperonin containing TCP1 subunit 6 pseudogene 3	O	chaperonin containing TCP1, subunit 6 (zeta) pseudogene 3	20201124	-
9606	643181	FADS2B	-	FADS2P1	HGNC:HGNC:43618	11	11q12.1	fatty acid desaturase 2B, pseudogene	pseudo	FADS2B	fatty acid desaturase 2B, pseudogene	O	Fatty acid desaturase 2-like protein|fatty acid desaturase 2 pseudogene 1	20210114	-
9606	643182	UBTFL8	-	-	HGNC:HGNC:44476	3	3p26.1	UBTF like 8 (pseudogene)	pseudo	UBTFL8	UBTF like 8 (pseudogene)	O	upstream binding transcription factor, RNA polymerase I pseudogene|upstream binding transcription factor, RNA polymerase I-like 8 (pseudogene)	20201124	-
9606	643193	CALM2P4	-	-	HGNC:HGNC:39661|Ensembl:ENSG00000233662	13	13q32.2	calmodulin 2 pseudogene 4	pseudo	CALM2P4	calmodulin 2 pseudogene 4	O	-	20201124	-
9606	643198	RBPJP6	-	-	HGNC:HGNC:37486	9	9p11.1	RBPJ pseudogene 6	pseudo	RBPJP6	RBPJ pseudogene 6	O	-	20201124	-
9606	643199	TAB3P1	-	-	HGNC:HGNC:37723|Ensembl:ENSG00000235462	Y	Yq11.221	TGF-beta activated kinase 1/MAP3K7 binding protein 3 pseudogene 1	pseudo	TAB3P1	TGF-beta activated kinase 1/MAP3K7 binding protein 3 pseudogene 1	O	TAK1-binding protein 3 pseudogene	20201124	-
9606	643201	LOC643201	-	-	Ensembl:ENSG00000248596	5	5q35.2	centrosomal protein 192kDa pseudogene	pseudo	-	-	-	-	20201124	-
9606	643205	RPL36P8	-	RPL36_4_490	HGNC:HGNC:36493|Ensembl:ENSG00000225846	4	4q21.1	ribosomal protein L36 pseudogene 8	pseudo	RPL36P8	ribosomal protein L36 pseudogene 8	O	-	20201124	-
9606	643219	GPAT2P1	-	-	HGNC:HGNC:52330	2	2q11.1	glycerol-3-phosphate acyltransferase 2 pseudogene 1	pseudo	GPAT2P1	glycerol-3-phosphate acyltransferase 2 pseudogene 1	O	glycerol-3-phosphate acyltransferase 2 pseuodgene 1|glycerol-3-phosphate acyltransferase 2, mitochondrial pseudogene	20201213	-
9606	643220	RPL3P6	-	RPL3_2_568	HGNC:HGNC:36395|Ensembl:ENSG00000213891	5	5q12.1	ribosomal protein L3 pseudogene 6	pseudo	RPL3P6	ribosomal protein L3 pseudogene 6	O	-	20201124	-
9606	643224	TUBBP5	-	-	HGNC:HGNC:23674	9	9q34.3	tubulin beta pseudogene 5	pseudo	TUBBP5	tubulin beta pseudogene 5	O	HSA9q34 beta-tubulin 4Q (TUBB4Q) pseudogene|tubulin, beta 8 pseudogene|tubulin, beta polypeptide pseudogene 5	20201124	-
9606	643226	GRXCR2	-	DFNB101	MIM:615762|HGNC:HGNC:33862|Ensembl:ENSG00000204928	5	5q32	glutaredoxin and cysteine rich domain containing 2	protein-coding	GRXCR2	glutaredoxin and cysteine rich domain containing 2	O	glutaredoxin domain-containing cysteine-rich protein 2|GRXCR1-like protein|glutaredoxin domain-containing cysteine-rich protein 1-like protein|glutaredoxin, cysteine rich 2	20201124	-
9606	643228	GAPDHP30	-	-	HGNC:HGNC:37782	8	8q22.1	glyceraldehyde 3 phosphate dehydrogenase pseudogene 30	pseudo	GAPDHP30	glyceraldehyde 3 phosphate dehydrogenase pseudogene 30	O	glyceraldehyde-3-phosphate dehydrogenase pseudogene	20201124	-
9606	643232	NRBF2P3	-	-	HGNC:HGNC:44606	1	1p13.3	nuclear receptor binding factor 2 pseudogene 3	pseudo	NRBF2P3	nuclear receptor binding factor 2 pseudogene 3	O	-	20201124	-
9606	643236	TMEM72	-	C10orf127|KSP37	HGNC:HGNC:31658|Ensembl:ENSG00000187783	10	10q11.21	transmembrane protein 72	protein-coding	TMEM72	transmembrane protein 72	O	transmembrane protein 72|kidney-specific secretory protein of 37 kDa	20201124	-
9606	643244	RDXP1	-	-	HGNC:HGNC:9945|Ensembl:ENSG00000255387	11	11p15.4	RDX pseudogene 1	pseudo	RDXP1	RDX pseudogene 1	O	radixin pseudogene 1	20201124	-
9606	643246	MAP1LC3B2	-	ATG8G	HGNC:HGNC:34390|Ensembl:ENSG00000258102	12	12q24.22	microtubule associated protein 1 light chain 3 beta 2	protein-coding	MAP1LC3B2	microtubule associated protein 1 light chain 3 beta 2	O	microtubule-associated proteins 1A/1B light chain 3 beta 2|Microtubule-associated proteins 1A/1B light chain 3B-like protein	20210103	-
9606	643253	CCT6P1	-	CCT6-5P|CCT6AP1	HGNC:HGNC:33094	7	7q11.21	chaperonin containing TCP1 subunit 6 pseudogene 1	pseudo	CCT6P1	chaperonin containing TCP1 subunit 6 pseudogene 1	O	chaperonin containing TCP1, subunit 6 (zeta) pseudogene 1|chaperonin containing TCP1, subunit 6A (zeta 1) pseudogene 1|chaperonin containing TCP1, subunit 6A pseudogene	20201124	-
9606	643255	RARRES2P1	-	-	HGNC:HGNC:48700	3	3p12.3	retinoic acid receptor responder 2 pseudogene 1	pseudo	RARRES2P1	retinoic acid receptor responder 2 pseudogene 1	O	retinoic acid receptor responder (tazarotene induced) 2 pseudogene 1	20201124	-
9606	643263	SSU72P6	-	-	HGNC:HGNC:43625|Ensembl:ENSG00000236175	11	11p15.4	SSU72 pseudogene 6	pseudo	SSU72P6	SSU72 pseudogene 6	O	SSU72 RNA polymerase II CTD phosphatase homolog pseudogene 6	20201124	-
9606	643264	RPL21P106	-	RPL21_48_1266	HGNC:HGNC:36188|Ensembl:ENSG00000239201	12	12q21.33	ribosomal protein L21 pseudogene 106	pseudo	RPL21P106	ribosomal protein L21 pseudogene 106	O	-	20201124	-
9606	643276	NOC2LP1	-	-	HGNC:HGNC:52285|Ensembl:ENSG00000213225	2	2q21.1	NOC2 like nucleolar associated transcriptional repressor pseudogene 1	pseudo	NOC2LP1	NOC2 like nucleolar associated transcriptional repressor pseudogene 1	O	NOC2-like nucleolar associated transcriptional repressor pseudogene|nucleolar complex associated 2 homolog pseudogene	20201124	-
9606	643284	RPS29P18	-	RPS29_14_993	HGNC:HGNC:37004	9	9q21.33	ribosomal protein S29 pseudogene 18	pseudo	RPS29P18	ribosomal protein S29 pseudogene 18	O	-	20201124	-
9606	643300	HSPD1P1	-	HSPD1-2P	HGNC:HGNC:35133	5	5p14.3	heat shock protein family D (Hsp60) member 1 pseudogene 1	pseudo	HSPD1P1	heat shock protein family D (Hsp60) member 1 pseudogene 1	O	heat shock 60kDa protein 1 (chaperonin) pseudogene 1	20201124	-
9606	643307	LOC643307	-	-	Ensembl:ENSG00000249878	5	5q12.1	actin beta pseudogene	pseudo	-	-	-	-	20201124	-
9606	643308	RPL7P59	-	-	HGNC:HGNC:49215	7	7q35	ribosomal protein L7 pseudogene 59	pseudo	RPL7P59	ribosomal protein L7 pseudogene 59	O	-	20201124	-
9606	643309	ACTBP1	-	-	HGNC:HGNC:134|Ensembl:ENSG00000229145	X	Xp11.3	ACTB pseudogene 1	pseudo	ACTBP1	ACTB pseudogene 1	O	actin, beta pseudogene 1	20201124	-
9606	643310	ST13P18	-	-	HGNC:HGNC:38861	X	Xq21.32	ST13, Hsp70 interacting protein pseudogene 18	pseudo	ST13P18	ST13, Hsp70 interacting protein pseudogene 18	O	suppression of tumorigenicity 13 (colon carcinoma) (Hsp70 interacting protein) pseudogene 18	20201124	-
9606	643311	CT47B1	-	CT47.13|CT47A13	MIM:300790|HGNC:HGNC:33293|Ensembl:ENSG00000236446	X	Xq24	cancer/testis antigen family 47 member B1	protein-coding	CT47B1	cancer/testis antigen family 47 member B1	O	cancer/testis antigen 47B|cancer/testis CT47 family, member 13|cancer/testis antigen 47.13|cancer/testis antigen family 147, member B1	20210115	-
9606	643314	KIAA0754	-	-	HGNC:HGNC:29111	1	1p34.3	KIAA0754	protein-coding	KIAA0754	KIAA0754	O	uncharacterized protein KIAA0754	20201124	-
9606	643327	LOC643327	-	-	-	6	6p25.2	uncharacterized LOC643327	ncRNA	-	-	-	-	20201124	-
9606	643329	KRT18P57	-	-	HGNC:HGNC:48884|Ensembl:ENSG00000215867	1	1p13.2	keratin 18 pseudogene 57	pseudo	KRT18P57	keratin 18 pseudogene 57	O	-	20201124	-
9606	643332	ECRP	-	-	-	14	14q11.2	ribonuclease A family member 2 pseudogene	pseudo	-	-	-	eosinophil cationic-related protein|ribonuclease, RNase A family, 2 (liver, eosinophil-derived neurotoxin) pseudogene	20201124	-
9606	643336	CDC42P2	-	-	HGNC:HGNC:33952	7	7p11.2	cell division cycle 42 pseudogene 2	pseudo	CDC42P2	cell division cycle 42 pseudogene 2	O	cell division cycle 42 (GTP binding protein, 25kDa) pseudogene	20201124	-
9606	643338	C15orf62	-	-	HGNC:HGNC:34489|Ensembl:ENSG00000188277	15	15q15.1	chromosome 15 open reading frame 62	protein-coding	C15orf62	chromosome 15 open reading frame 62	O	uncharacterized protein C15orf62, mitochondrial	20201213	-
9606	643339	LOC643339	-	-	-	12	12q22	uncharacterized LOC643339	ncRNA	-	-	-	-	20201124	-
9606	643342	LOC643342	-	-	Ensembl:ENSG00000230221	9	9q22.32	ATM interactor pseudogene	pseudo	-	-	-	-	20201124	-
9606	643343	RPL5P4	-	RPL5_1_31	HGNC:HGNC:36095|Ensembl:ENSG00000229994	1	1p34.3	ribosomal protein L5 pseudogene 4	pseudo	RPL5P4	ribosomal protein L5 pseudogene 4	O	-	20201124	-
9606	643348	LOC643348	-	-	Ensembl:ENSG00000231317	7	7p11.2	ankyrin repeat domain 26 pseudogene	pseudo	-	-	-	-	20201124	-
9606	643353	SAPCD2P3	-	-	HGNC:HGNC:51279	7	7q11.21	suppressor APC domain containing 2 pseudogene 3	pseudo	SAPCD2P3	suppressor APC domain containing 2 pseudogene 3	O	-	20201124	-
9606	643355	LINC01750	-	-	HGNC:HGNC:52538|Ensembl:ENSG00000231437	1	1p13.2	long intergenic non-protein coding RNA 1750	ncRNA	LINC01750	long intergenic non-protein coding RNA 1750	O	-	20201124	-
9606	643358	RPS27AP16	-	RPS27A_8_1488	HGNC:HGNC:36855|Ensembl:ENSG00000224631	16	16q21	RPS27A pseudogene 16	pseudo	RPS27AP16	RPS27A pseudogene 16	O	ribosomal protein S27a pseudogene 16	20201124	-
9606	643365	LINC00452	-	LINC00453	HGNC:HGNC:42800|Ensembl:ENSG00000229373	13	13q34	long intergenic non-protein coding RNA 452	ncRNA	LINC00452	long intergenic non-protein coding RNA 452	O	long intergenic non-protein coding RNA 453	20201124	-
9606	643367	LOC643367	-	-	-	5	5q13.2	POM121 membrane glycoprotein (rat) pseudogene	pseudo	-	-	-	-	20201124	-
9606	643371	TUBB4BP8	-	-	HGNC:HGNC:55021|Ensembl:ENSG00000227521	X	Xq21.33	TUBB4B pseudogene 8	pseudo	TUBB4BP8	TUBB4B pseudogene 8	O	tubulin beta 8 class VIII pseudogene|tubulin, beta 8 pseudogene	20201124	-
9606	643373	LOC643373	-	-	-	5	5p13.2	glucuronidase beta pseudogene	pseudo	-	-	-	-	20201124	-
9606	643376	BTBD18	-	-	HGNC:HGNC:37214|Ensembl:ENSG00000233436	11	11q12.1	BTB domain containing 18	protein-coding	BTBD18	BTB domain containing 18	O	BTB/POZ domain-containing protein 18|BTB (POZ) domain containing 18|hCG1730474	20201124	-
9606	643381	LOC643381	-	-	Ensembl:ENSG00000254939	11	11q22.1	zinc finger protein 614 pseudogene	pseudo	-	-	-	-	20201124	-
9606	643382	TMEM253	-	C14orf176|C14orf95|NCRNA00220	HGNC:HGNC:32545|Ensembl:ENSG00000232070	14	14q11.2	transmembrane protein 253	protein-coding	TMEM253	transmembrane protein 253	O	transmembrane protein 253|transmembrane protein C14orf176	20201124	-
9606	643384	UNC93B4	-	-	HGNC:HGNC:13484	4	4p16.3	unc-93 homolog B4 (pseudogene)	pseudo	UNC93B4	unc-93 homolog B4 (pseudogene)	O	-	20201124	-
9606	643387	TARDBPP3	-	-	HGNC:HGNC:55122	2	2q37.3	TARDBP pseudogene 3	pseudo	TARDBPP3	TARDBP pseudogene 3	O	TAR DNA binding protein pseudogene	20201124	-
9606	643394	SPINK9	-	LEKTI2	MIM:613511|HGNC:HGNC:32951|Ensembl:ENSG00000204909	5	5q32	serine peptidase inhibitor Kazal type 9	protein-coding	SPINK9	serine peptidase inhibitor Kazal type 9	O	serine protease inhibitor Kazal-type 9|lymphoepithelial Kazal-type-related inhibitor 2	20201124	-
9606	643401	PURPL	-	LINC01021	HGNC:HGNC:48995|Ensembl:ENSG00000250337	5	5p14.1	p53 upregulated regulator of p53 levels	ncRNA	PURPL	p53 upregulated regulator of p53 levels	O	RP11-46C20.1|long intergenic non-protein coding RNA 1021	20201124	-
9606	643406	LOC643406	-	-	-	20	20p12.3	uncharacterized LOC643406	ncRNA	-	-	-	-	20201124	-
9606	643412	BTF3P16	-	-	HGNC:HGNC:38568	3	3q12.3	basic transcription factor 3 pseudogene 16	pseudo	BTF3P16	basic transcription factor 3 pseudogene 16	O	-	20201124	-
9606	643414	LIPK	-	LIPL2|bA186O14.2	MIM:613922|HGNC:HGNC:23444|Ensembl:ENSG00000204021	10	10q23.31	lipase family member K	protein-coding	LIPK	lipase family member K	O	lipase member K|lipase K|lipase-like abhydrolase domain-containing protein 2|lipase-like, ab-hydrolase domain containing 2	20201124	-
9606	643418	LIPN	-	ARCI8|LI4|LIPL4|bA186O14.3	MIM:613924|HGNC:HGNC:23452|Ensembl:ENSG00000204020	10	10q23.31	lipase family member N	protein-coding	LIPN	lipase family member N	O	lipase member N|lipase-like abhydrolase domain-containing protein 4	20201124	-
9606	643421	TPT1P13	-	-	HGNC:HGNC:49304	X	Xq25	tumor protein, translationally-controlled 1 pseudogene 13	pseudo	TPT1P13	tumor protein, translationally-controlled 1 pseudogene 13	O	-	20201124	-
9606	643427	RBMS2P1	-	RBMS2P	HGNC:HGNC:30994	12	12q22	RNA binding motif single stranded interacting protein 2 pseudogene 1	pseudo	RBMS2P1	RNA binding motif single stranded interacting protein 2 pseudogene 1	O	RNA binding motif, single stranded interacting protein 2 pseudogene	20201124	-
9606	643432	TSG1	-	-	-	6	6q16.1	tumor suppressor TSG1	ncRNA	-	-	-	-	20201124	-
9606	643438	LOC643438	-	-	-	7	7q36.1	huntingtin interacting protein K pseudogene	pseudo	-	-	-	-	20201124	-
9606	643441	LOC643441	-	-	-	1	1p13.2	uncharacterized LOC643441	ncRNA	-	-	-	-	20201124	-
9606	643445	TRIM43CP	-	-	HGNC:HGNC:43981	2	2q11.2	tripartite motif containing 43C, pseudogene	pseudo	TRIM43CP	tripartite motif containing 43C, pseudogene	O	tripartite motif containing 43 pseudogene	20201124	-
9606	643446	RNPS1P1	-	-	HGNC:HGNC:39525	4	4p15.33	RNA binding protein with serine rich domain 1 pseudogene 1	pseudo	RNPS1P1	RNA binding protein with serine rich domain 1 pseudogene 1	O	RNA binding protein S1, serine-rich domain pseudogene 1	20201124	-
9606	643447	KRT8P49	-	-	HGNC:HGNC:48345|Ensembl:ENSG00000271602	11	11p15.4	keratin 8 pseudogene 49	pseudo	KRT8P49	keratin 8 pseudogene 49	O	-	20201124	-
9606	643454	LOC643454	-	-	-	1	1q41	adaptor related protein complex 3 subunit sigma 1 pseudogene	pseudo	-	-	-	adaptor related protein complex 3 sigma 1 subunit pseudogene	20210112	-
9606	643459	DUSP5P2	-	-	HGNC:HGNC:44482	3	3p25.3	dual specificity phosphatase 5 pseudogene 2	pseudo	DUSP5P2	dual specificity phosphatase 5 pseudogene 2	O	-	20201124	-
9606	643470	SURF6P1	-	-	HGNC:HGNC:37722	Y	Yq11.222	surfeit 6 pseudogene 1	pseudo	SURF6P1	surfeit 6 pseudogene 1	O	-	20201124	-
9606	643471	KRT18P12	-	-	HGNC:HGNC:33410|Ensembl:ENSG00000215819	1	1q41	keratin 18 pseudogene 12	pseudo	KRT18P12	keratin 18 pseudogene 12	O	-	20201124	-
9606	643479	FAM25E	-	FAM25D	HGNC:HGNC:23587|Ensembl:ENSG00000231122	10	10q11.22	family with sequence similarity 25 member E	protein-coding	FAM25E	family with sequence similarity 25 member E	O	protein FAM25E|family with sequence similarity 25 member D|protein FAM25D/E	20201124	-
9606	643486	BRDTP1	-	-	HGNC:HGNC:51447|Ensembl:ENSG00000271209	X	Xq21.33	bromodomain testis associated pseudogene 1	pseudo	BRDTP1	bromodomain testis associated pseudogene 1	O	bromodomain, testis-specific pseudogene 1|hCG1811337	20201124	-
9606	643494	LOC643494	-	-	-	8	8q22.2	RNA binding motif protein 4B pseudogene	pseudo	-	-	-	-	20201124	-
9606	643499	RPL11P5	-	RPL11_3_1291	HGNC:HGNC:36849|Ensembl:ENSG00000242137	12	12q24.31	ribosomal protein L11 pseudogene 5	pseudo	RPL11P5	ribosomal protein L11 pseudogene 5	O	-	20201124	-
9606	643503	TARDBPP1	-	TARDBPL|bA318P23.1	HGNC:HGNC:16536	20	20p12.3	TARDBP pseudogene 1	pseudo	TARDBPP1	TARDBP pseudogene 1	O	TAR DNA binding protein pseudogene 1	20201124	-
9606	643507	RPL7P57	-	RPL7_22_1777	HGNC:HGNC:35901|Ensembl:ENSG00000224401	X	Xp11.23	ribosomal protein L7 pseudogene 57	pseudo	RPL7P57	ribosomal protein L7 pseudogene 57	O	-	20201124	-
9606	643513	KPNA2P1	-	-	HGNC:HGNC:52871|Ensembl:ENSG00000236530	4	4q21.21	karyopherin subunit alpha 2 pseudogene 1	pseudo	KPNA2P1	karyopherin subunit alpha 2 pseudogene 1	O	-	20201124	-
9606	643529	LINC00865	-	-	HGNC:HGNC:45170|Ensembl:ENSG00000232229	10	10q23.31	long intergenic non-protein coding RNA 865	ncRNA	LINC00865	long intergenic non-protein coding RNA 865	O	hCG2024094	20201124	-
9606	643531	RPL29P26	-	RPL29_14_1268	HGNC:HGNC:35717	12	12q22	ribosomal protein L29 pseudogene 26	pseudo	RPL29P26	ribosomal protein L29 pseudogene 26	O	-	20201124	-
9606	643535	KCTD9P2	-	KCTD9L	HGNC:HGNC:29274	X	Xq22.3	potassium channel tetramerization domain containing 9 pseudogene 2	pseudo	KCTD9P2	potassium channel tetramerization domain containing 9 pseudogene 2	O	Putative BTB/POZ domain-containing protein KCTD9-like protein|potassium channel tetramerisation domain containing 9 pseudogene 2	20201124	-
9606	643536	VDAC1P10	-	-	HGNC:HGNC:37479	1	1q41	voltage dependent anion channel 1 pseudogene 10	pseudo	VDAC1P10	voltage dependent anion channel 1 pseudogene 10	O	-	20201124	-
9606	643542	DSEL-AS1	-	-	HGNC:HGNC:55325|Ensembl:ENSG00000265533	18	18q22.1	DSEL antisense RNA 1	ncRNA	DSEL-AS1	DSEL antisense RNA 1	O	-	20201124	-
9606	643550	RPL12P33	-	RPL12_13_1292	HGNC:HGNC:35696	12	12q24.31	ribosomal protein L12 pseudogene 33	pseudo	RPL12P33	ribosomal protein L12 pseudogene 33	O	-	20201124	-
9606	643554	LOC643554	-	-	-	X	Xp11.23	ornithine aminotransferase pseudogene	pseudo	-	-	-	-	20201124	-
9606	643562	LOC643562	-	-	-	6	6q14.1	Rho GTPase activating protein 21 pseudogene	pseudo	-	-	-	-	20201124	-
9606	643563	EEF1A1P15	-	EEF1AL13	HGNC:HGNC:3198	X	Xq21.33	eukaryotic translation elongation factor 1 alpha 1 pseudogene 15	pseudo	EEF1A1P15	eukaryotic translation elongation factor 1 alpha 1 pseudogene 15	O	eukaryotic translation elongation factor 1 alpha-like 13	20201124	-
9606	643576	LOC643576	-	-	-	12	12q23.3	phosphoglycerate mutase 1 (brain) pseudogene	pseudo	-	-	-	-	20201124	-
9606	643582	AKR1B10P2	-	-	HGNC:HGNC:45063|Ensembl:ENSG00000263355	18	18q22.1	aldo-keto reductase family 1 member B10 pseudogene 2	pseudo	AKR1B10P2	aldo-keto reductase family 1 member B10 pseudogene 2	O	aldo-keto reductase family 1, member B10 (aldose reductase) pseudogene	20201124	-
9606	643586	PKMP1	-	-	HGNC:HGNC:44243	1	1p13.2	pyruvate kinase M1/2 pseudogene 1	pseudo	PKMP1	pyruvate kinase M1/2 pseudogene 1	O	pyruvate kinase, muscle pseudogene 1	20201124	-
9606	643596	RNF224	-	-	HGNC:HGNC:41912|Ensembl:ENSG00000233198	9	9q34.3	ring finger protein 224	protein-coding	RNF224	ring finger protein 224	O	RING finger protein 224	20201124	-
9606	643605	CTDSPL2P1	-	-	HGNC:HGNC:55031	X	Xq22.1	CTDSPL2 pseudogene 1	pseudo	CTDSPL2P1	CTDSPL2 pseudogene 1	O	CTD (carboxy-terminal domain, RNA polymerase II, polypeptide A) small phosphatase like 2 pseudogene|CTD small phosphatase like 2 pseudogene	20201124	-
9606	643609	NR1H5P	-	Fxrb|NR1H5	MIM:617386|HGNC:HGNC:32673|Ensembl:ENSG00000227970	1	1p13.2	nuclear receptor subfamily 1 group H member 5, pseudogene	pseudo	NR1H5P	nuclear receptor subfamily 1 group H member 5, pseudogene	O	nuclear receptor subfamily 1, group H, member 4 pseudogene	20201124	-
9606	643615	UBTFL6	-	-	HGNC:HGNC:35406|Ensembl:ENSG00000228970	2	2q11.2	UBTF like 6 (pseudogene)	pseudo	UBTFL6	UBTF like 6 (pseudogene)	O	putative upstream-binding factor 1-like protein 6|upstream binding transcription factor, RNA polymerase I-like 1, pseudogene|upstream binding transcription factor, RNA polymerase I-like 6 (pseudogene)	20201124	-
9606	643617	RPSAP8	-	LAMR1P8|RPSA_26_1797	HGNC:HGNC:31462|Ensembl:ENSG00000230592	X	Xq22.1	ribosomal protein SA pseudogene 8	pseudo	RPSAP8	ribosomal protein SA pseudogene 8	O	laminin receptor 1 pseudogene 8	20201124	-
9606	643623	LINC02523	-	-	HGNC:HGNC:53542|Ensembl:ENSG00000224506	6	6q22.31	long intergenic non-protein coding RNA 2523	ncRNA	LINC02523	long intergenic non-protein coding RNA 2523	O	-	20201124	-
9606	643627	RPS18P8	-	RPS18_5_650	HGNC:HGNC:35956|Ensembl:ENSG00000217030	6	6p25.1	ribosomal protein S18 pseudogene 8	pseudo	RPS18P8	ribosomal protein S18 pseudogene 8	O	-	20201124	-
9606	643630	LOC643630	-	-	Ensembl:ENSG00000231995	9	9q13	ribosomal protein L7a pseudogene	pseudo	-	-	-	-	20201124	-
9606	643634	LOC643634	-	-	-	3	3p24.1	tropomyosin 4 pseudogene	pseudo	-	-	-	-	20201124	-
9606	643637	GLYATL1P4	-	-	HGNC:HGNC:37864	11	11q12.1	glycine-N-acyltransferase like 1 pseudogene 4	pseudo	GLYATL1P4	glycine-N-acyltransferase like 1 pseudogene 4	O	-	20201124	-
9606	643641	ZNF862	-	-	HGNC:HGNC:34519|Ensembl:ENSG00000106479	7	7q36.1	zinc finger protein 862	protein-coding	ZNF862	zinc finger protein 862	O	zinc finger protein 862	20201124	-
9606	643646	HSD17B1P1	-	EDH17B1|EDHB17|HSD17|HSD17BP1|SDR28C1P1	HGNC:HGNC:5216	17	17q21.2	hydroxysteroid 17-beta dehydrogenase 1 pseudogene 1	pseudo	HSD17B1P1	hydroxysteroid 17-beta dehydrogenase 1 pseudogene 1	O	hydroxysteroid (17-beta) dehydrogenase pseudogene 1	20201124	-
9606	643648	LINC01189	-	-	HGNC:HGNC:49592	9	9q13	long intergenic non-protein coding RNA 1189	ncRNA	LINC01189	long intergenic non-protein coding RNA 1189	O	-	20201124	-
9606	643650	LINC00842	-	-	HGNC:HGNC:44989|Ensembl:ENSG00000285294	10	10q11.22	long intergenic non-protein coding RNA 842	ncRNA	LINC00842	long intergenic non-protein coding RNA 842	O	-	20201124	-
9606	643653	RPL35P8	-	RPL35_6_1759	HGNC:HGNC:36158	22	22q13.33	ribosomal protein L35 pseudogene 8	pseudo	RPL35P8	ribosomal protein L35 pseudogene 8	O	-	20201124	-
9606	643664	SLC35G6	-	AMAC1L3|TMEM21B	HGNC:HGNC:31351|Ensembl:ENSG00000259224	17	17p13.1	solute carrier family 35 member G6	protein-coding	SLC35G6	solute carrier family 35 member G6	O	solute carrier family 35 member G6|acyl-malonyl condensing enzyme 1-like 3|acyl-malonyl-condensing enzyme 1-like protein 3|protein AMAC1L3|transmembrane protein 21B	20201124	-
9606	643668	PSMC1P9	-	-	HGNC:HGNC:39784|Ensembl:ENSG00000255993	12	12p12.3	proteasome 26S subunit, ATPase 1 pseudogene 9	pseudo	PSMC1P9	proteasome 26S subunit, ATPase 1 pseudogene 9	O	proteasome (prosome, macropain) 26S subunit, ATPase, 1 pseudogene 9	20201124	-
9606	643669	CCER2	-	-	MIM:617634|HGNC:HGNC:44662|Ensembl:ENSG00000262484	19	19q13.2	coiled-coil glutamate rich protein 2	protein-coding	CCER2	coiled-coil glutamate rich protein 2	O	coiled-coil domain-containing glutamate-rich protein 2	20201124	-
9606	643677	CCDC168	-	C13orf40	HGNC:HGNC:26851|Ensembl:ENSG00000175820	13	13q33.1	coiled-coil domain containing 168	protein-coding	CCDC168	coiled-coil domain containing 168	O	coiled-coil domain-containing protein 168	20201124	-
9606	643680	MS4A4E	-	-	MIM:608401|HGNC:HGNC:14284	11	11q12.2	membrane spanning 4-domains A4E	protein-coding	MS4A4E	membrane spanning 4-domains A4E	O	putative membrane-spanning 4-domains subfamily A member 4E	20201124	-
9606	643689	HNRNPA3P3	-	-	HGNC:HGNC:39772|Ensembl:ENSG00000214653	X	Xq27.1	heterogeneous nuclear ribonucleoprotein A3 pseudogene 3	pseudo	HNRNPA3P3	heterogeneous nuclear ribonucleoprotein A3 pseudogene 3	O	-	20201124	-
9606	643699	GOLGA8N	-	GOLGA8R	HGNC:HGNC:44405|Ensembl:ENSG00000232653	15	15q13.3	golgin A8 family member N	protein-coding	GOLGA8N	golgin A8 family member N	O	golgin subfamily A member 8N	20201124	-
9606	643707	GOLGA6L4	-	-	HGNC:HGNC:27256|Ensembl:ENSG00000184206	15	15q25.2	golgin A6 family like 4	protein-coding	GOLGA6L4	golgin A6 family like 4	O	golgin subfamily A member 6-like protein 4|golgi autoantigen, golgin subfamily a, 6-like 4|putative golgin subfamily A member 6-like protein 4	20201124	-
9606	643709	LOC643709	-	-	Ensembl:ENSG00000254704	11	11q12.1	macrophage expressed 1 pseudogene	pseudo	-	-	-	-	20201124	-
9606	643711	PAFAH1B2P2	-	-	HGNC:HGNC:54906|Ensembl:ENSG00000257501	12	12q23.1	PAFAH1B2 pseudogene 2	pseudo	PAFAH1B2P2	PAFAH1B2 pseudogene 2	O	platelet activating factor acetylhydrolase 1b catalytic subunit 2 pseudogene|platelet-activating factor acetylhydrolase 1b, catalytic subunit 2 (30kDa) pseudogene	20201124	-
9606	643714	CASC16	-	LINC00918	HGNC:HGNC:48608|Ensembl:ENSG00000249231	16	16q12.1-q12.2	cancer susceptibility 16	ncRNA	CASC16	cancer susceptibility 16	O	cancer susceptibility 16 (non-protein coding)|cancer susceptibility candidate 16 (non-protein coding)|long intergenic non-protein coding RNA 918	20201124	-
9606	643719	SCGB1B2P	-	SCGB4A1P	HGNC:HGNC:20741	19	19q13.11	secretoglobin family 1B member 2, pseudogene	pseudo	SCGB1B2P	secretoglobin family 1B member 2, pseudogene	O	CTD-2378H7.2	20201124	-
9606	643723	LYPLAL1-DT	-	LYPLAL1-AS1	HGNC:HGNC:50560|Ensembl:ENSG00000228063	1	1q41	LYPLAL1 divergent transcript	ncRNA	LYPLAL1-DT	LYPLAL1 divergent transcript	O	LYPLAL1 antisense RNA 1 (head to head)	20201124	-
9606	643733	CASP4LP	-	CASP17P	HGNC:HGNC:53657|Ensembl:ENSG00000235505	11	11q22.3	caspase 4 like, pseudogene	pseudo	CASP4LP	caspase 4 like, pseudogene	O	caspase 17, pseudogene|caspase 4, apoptosis-related cysteine peptidase pseudogene	20201124	-
9606	643739	GAPDHP31	-	-	HGNC:HGNC:37783	12	12p13.31	glyceraldehyde 3 phosphate dehydrogenase pseudogene 31	pseudo	GAPDHP31	glyceraldehyde 3 phosphate dehydrogenase pseudogene 31	O	glyceraldehyde-3-phosphate dehydrogenase pseudogene	20201124	-
9606	643744	HMGN2P4	-	HMGN2L4	HGNC:HGNC:33567	5	5q13.3	high mobility group nucleosomal binding domain 2 pseudogene 4	pseudo	HMGN2P4	high mobility group nucleosomal binding domain 2 pseudogene 4	O	high-mobility group nucleosomal binding domain 2-like 4	20201124	-
9606	643749	TRAF3IP2-AS1	-	C6UAS|C6orf3|NCRNA00248|TRAF3IP2-AS2	HGNC:HGNC:40005|Ensembl:ENSG00000231889	6	6q21	TRAF3IP2 antisense RNA 1	ncRNA	TRAF3IP2-AS1	TRAF3IP2 antisense RNA 1	O	TRAF3IP2 antisense RNA 1 (non-protein coding)|TRAF3IP2 antisense RNA 2 (non-protein coding)	20201124	-
9606	643751	CDC42P6	-	-	HGNC:HGNC:44430	4	4p15.2	cell division cycle 42 pseudogene 6	pseudo	CDC42P6	cell division cycle 42 pseudogene 6	O	cell division cycle 42 (GTP binding protein, 25kDa) pseudogene	20201124	-
9606	643752	RAP1BL	-	-	HGNC:HGNC:55079	5	5q13.3	RAP1B like (pseudogene)	pseudo	RAP1BL	RAP1B like (pseudogene)	O	RAP1B, member of RAS oncogene family pseudogene|Rap1B-retro|Ras-related protein Rap-1b-like protein|hCG1757335|hRap1B-retro	20201206	-
9606	643766	PSMC1P6	-	-	HGNC:HGNC:39781|Ensembl:ENSG00000240255	3	3p11.2	proteasome 26S subunit, ATPase 1 pseudogene 6	pseudo	PSMC1P6	proteasome 26S subunit, ATPase 1 pseudogene 6	O	proteasome (prosome, macropain) 26S subunit, ATPase, 1 pseudogene 6	20201124	-
9606	643770	LINC02453	-	-	HGNC:HGNC:53392|Ensembl:ENSG00000245017	12	12q23.1	long intergenic non-protein coding RNA 2453	ncRNA	LINC02453	long intergenic non-protein coding RNA 2453	O	-	20201124	-
9606	643773	PNPLA10P	-	-	HGNC:HGNC:32928	X	Xq25	patatin like phospholipase domain containing 10 pseudogene	pseudo	PNPLA10P	patatin like phospholipase domain containing 10 pseudogene	O	-	20201124	-
9606	643779	RPLP0P5	-	RPLP0_1_167	HGNC:HGNC:35620|Ensembl:ENSG00000232883	1	1q41	ribosomal protein lateral stalk subunit P0 pseudogene 5	pseudo	RPLP0P5	ribosomal protein lateral stalk subunit P0 pseudogene 5	O	ribosomal protein, large, P0 pseudogene 5	20201124	-
9606	643783	USP46-DT	-	USP46-AS1	HGNC:HGNC:43991|Ensembl:ENSG00000248866	4	4q12	USP46 divergent transcript	ncRNA	USP46-DT	USP46 divergent transcript	O	CTD-2314I6.1|USP46 antisense RNA 1 (non-protein coding)	20201124	-
9606	643784	NAIPP3	-	-	HGNC:HGNC:54493|Ensembl:ENSG00000248477	5	5q13.2	NAIP pseudogene 3	pseudo	NAIPP3	NAIP pseudogene 3	O	NLR family apoptosis inhibitory protein pseudogene	20201124	-
9606	643790	HMGN1P38	-	-	HGNC:HGNC:39422	15	15q26.1	high mobility group nucleosome binding domain 1 pseudogene 38	pseudo	HMGN1P38	high mobility group nucleosome binding domain 1 pseudogene 38	O	-	20201124	-
9606	643802	LOC643802	-	-	-	16	16q12.2	u3 small nucleolar ribonucleoprotein protein MPP10-like	pseudo	-	-	-	-	20201213	-
9606	643803	KRTAP24-1	-	KAP24.1	MIM:618927|HGNC:HGNC:33902|Ensembl:ENSG00000188694	21	21q22.11	keratin associated protein 24-1	protein-coding	KRTAP24-1	keratin associated protein 24-1	O	keratin-associated protein 24-1	20201124	-
9606	643812	KRTAP27-1	-	-	HGNC:HGNC:33864|Ensembl:ENSG00000206107	21	21q22.11	keratin associated protein 27-1	protein-coding	KRTAP27-1	keratin associated protein 27-1	O	keratin-associated protein 27-1	20201124	-
9606	643827	CNTNAP3P2	-	-	HGNC:HGNC:49589	9	9q21.11	CNTNAP3 pseudogene 2	pseudo	CNTNAP3P2	CNTNAP3 pseudogene 2	O	CASPR3 pseudogene|contactin associated protein-like 3 pseudogene 2	20201124	-
9606	643831	PDCL3P2	-	-	HGNC:HGNC:31705	8	8q22.3	PDCL3 pseudogene 2	pseudo	PDCL3P2	PDCL3 pseudogene 2	O	phosducin-like 3 pseudogene 2	20201124	-
9606	643834	PGA3	-	-	MIM:169710|HGNC:HGNC:8885|Ensembl:ENSG00000229859	11	11q12.2	pepsinogen A3	protein-coding	PGA3	pepsinogen A3	O	pepsin A-3|pepsinogen 3, group I (pepsinogen A)|pepsinogen-3	20201124	-
9606	643836	ZFP62	-	ZET|ZNF755	MIM:610281|HGNC:HGNC:23241|Ensembl:ENSG00000196670	5	5q35.3	ZFP62 zinc finger protein	protein-coding	ZFP62	ZFP62 zinc finger protein	O	zinc finger protein 62 homolog|zfp-62	20210123	-
9606	643837	LINC01128	-	-	HGNC:HGNC:49377|Ensembl:ENSG00000228794	1	1p36.33	long intergenic non-protein coding RNA 1128	ncRNA	LINC01128	long intergenic non-protein coding RNA 1128	O	-	20201124	-
9606	643847	PGA4	-	-	MIM:169720|HGNC:HGNC:8886|Ensembl:ENSG00000229183	11	11q12.2	pepsinogen A4	protein-coding	PGA4	pepsinogen A4	O	pepsin A-4|pepsinogen 4, group I (pepsinogen A)|pepsinogen-4|pregnancy-associated glycoprotein	20201124	-
9606	643851	RPL31P32	-	RPL31_14_719	HGNC:HGNC:35719|Ensembl:ENSG00000216902	6	6q14.3	ribosomal protein L31 pseudogene 32	pseudo	RPL31P32	ribosomal protein L31 pseudogene 32	O	-	20201124	-
9606	643853	TMPPE	-	-	HGNC:HGNC:33865|Ensembl:ENSG00000188167	3	3p22.3	transmembrane protein with metallophosphoesterase domain	protein-coding	TMPPE	transmembrane protein with metallophosphoesterase domain	O	transmembrane protein with metallophosphoesterase domain	20201124	-
9606	643854	CTAGE9	-	-	HGNC:HGNC:37275|Ensembl:ENSG00000236761	6	6q23.2	CTAGE family member 9	protein-coding	CTAGE9	CTAGE family member 9	O	cTAGE family member 9|cutaneous T-cell lymphoma-associated antigen 9|protein cTAGE-9	20201124	-
9606	643855	LOC643855	-	-	-	11	11q22.3	G1 to S phase transition pseudogene	pseudo	-	-	-	G1 to S phase transition 1 pseudogene	20201124	-
9606	643858	KRT18P30	-	-	HGNC:HGNC:33399	6	6q14.3	keratin 18 pseudogene 30	pseudo	KRT18P30	keratin 18 pseudogene 30	O	-	20201124	-
9606	643859	FEM1AP3	-	-	HGNC:HGNC:39831|Ensembl:ENSG00000217770	6	6q21	fem-1 homolog A pseudogene 3	pseudo	FEM1AP3	fem-1 homolog A pseudogene 3	O	-	20201124	-
9606	643862	SPDYE10P	-	-	HGNC:HGNC:51506	7	7q11.23	speedy/RINGO cell cycle regulator family member E10, pseudogene	protein-coding	SPDYE10P	speedy/RINGO cell cycle regulator family member E10, pseudogene	O	speedy/RINGO cell cycle regulator family member E10, pseudogene|Williams Beuren syndrome chromosome region 19 pseudogene|speedy homolog E1 pseudogene|speedy/RINGO cell cycle regulator family member E1 pseudogene	20201124	-
9606	643863	RPL17P34	-	RPL17_10_1081	HGNC:HGNC:36756|Ensembl:ENSG00000213432	10	10q23.33	ribosomal protein L17 pseudogene 34	pseudo	RPL17P34	ribosomal protein L17 pseudogene 34	O	-	20201124	-
9606	643865	KRT126P	-	KRT	HGNC:HGNC:32970	12	12q13.13	keratin 126 pseudogene	pseudo	KRT126P	keratin 126 pseudogene	O	keratin 76 pseudogene	20201124	-
9606	643866	CBLN3	-	PRO1486	MIM:612978|HGNC:HGNC:20146|Ensembl:ENSG00000139899	14	14q12	cerebellin 3 precursor	protein-coding	CBLN3	cerebellin 3 precursor	O	cerebellin-3	20201124	-
9606	643870	TPT1P6	-	-	HGNC:HGNC:49297	6	6q14.3	tumor protein, translationally-controlled 1 pseudogene 6	pseudo	TPT1P6	tumor protein, translationally-controlled 1 pseudogene 6	O	-	20201124	-
9606	643872	HMGN2P6	-	HMGN2L6	HGNC:HGNC:33574	14	14q12	high mobility group nucleosomal binding domain 2 pseudogene 6	pseudo	HMGN2P6	high mobility group nucleosomal binding domain 2 pseudogene 6	O	high-mobility group nucleosomal binding domain 2-like 6	20201124	-
9606	643873	EIF4BP7	-	-	HGNC:HGNC:37940	X	Xq23	eukaryotic translation initiation factor 4B pseudogene 7	pseudo	EIF4BP7	eukaryotic translation initiation factor 4B pseudogene 7	O	-	20201124	-
9606	643875	CNN3P1	-	-	HGNC:HGNC:38666	6	6p25.1	calponin 3 pseudogene 1	pseudo	CNN3P1	calponin 3 pseudogene 1	O	calponin 3, acidic pseudogene 1	20201124	-
9606	643880	FKBP4P8	-	-	HGNC:HGNC:50377|Ensembl:ENSG00000276457	9	9q21.11	FKBP prolyl isomerase 4 pseudogene 8	pseudo	FKBP4P8	FKBP prolyl isomerase 4 pseudogene 8	O	FK506 binding protein 4 pseudogene 8|FK506 binding protein 4, 59kDa pseudogene 8	20201124	-
9606	643884	SOCS5P5	-	-	HGNC:HGNC:44601|Ensembl:ENSG00000216904	6	6q21	suppressor of cytokine signaling 5 pseudogene 5	pseudo	SOCS5P5	suppressor of cytokine signaling 5 pseudogene 5	O	-	20201209	-
9606	643888	CCDC121P1	-	-	HGNC:HGNC:55052	X	Xq23	CCDC121 pseudogene 1	pseudo	CCDC121P1	CCDC121 pseudogene 1	O	coiled-coil domain containing 121 pseudogene	20201124	-
9606	643896	ARPP19P2	-	-	HGNC:HGNC:54699	2	2q11.2	ARPP19 pseudogene 2	pseudo	ARPP19P2	ARPP19 pseudogene 2	O	cAMP regulated phosphoprotein 19kDa pseudogene	20201124	-
9606	643898	ARL2BPP2	-	ARL2BPL|bcm1040	HGNC:HGNC:31036	12	12q13.13	ADP ribosylation factor like GTPase 2 binding protein pseudogene 2	pseudo	ARL2BPP2	ADP ribosylation factor like GTPase 2 binding protein pseudogene 2	O	ADP-ribosylation factor like 2 binding protein pseudogene 2	20201124	-
9606	643904	RNF222	-	-	HGNC:HGNC:34517|Ensembl:ENSG00000189051	17	17p13.1	ring finger protein 222	protein-coding	RNF222	ring finger protein 222	O	RING finger protein 222|RING finger protein LOC643904	20201124	-
9606	643905	PRR21	-	-	HGNC:HGNC:33866	2	2q37.3	proline rich 21	protein-coding	PRR21	proline rich 21	O	putative proline-rich protein 21	20200313	-
9606	643906	RPL7P27	-	RPL7_11_720	HGNC:HGNC:36649|Ensembl:ENSG00000220069	6	6q14.3	ribosomal protein L7 pseudogene 27	pseudo	RPL7P27	ribosomal protein L7 pseudogene 27	O	-	20201124	-
9606	643909	SPDYE9	-	SPDYE9P	HGNC:HGNC:45034|Ensembl:ENSG00000262461	7	7q11.23	speedy/RINGO cell cycle regulator family member E9	protein-coding	SPDYE9	speedy/RINGO cell cycle regulator family member E9	O	speedy/RINGO cell cycle regulator family member E9|Williams Beuren syndrome chromosome region 19 pseudogene|speedy homolog E1 pseudogene|speedy homolog E9, pseudogene|speedy/RINGO cell cycle regulator family member E1 pseudogene|speedy/RINGO cell cycle regulator family member E9, pseudogene	20201229	-
9606	643911	CRNDE	-	CRNDEP|LINC00180|NCRNA00180|PNAS-108|lincIRX5	MIM:615624|HGNC:HGNC:37078	16	16q12.2	colorectal neoplasia differentially expressed	ncRNA	CRNDE	colorectal neoplasia differentially expressed	O	colorectal neoplasia differentially expressed (non-protein coding)|long intergenic non-protein coding RNA 180	20210110	-
9606	643915	MORF4L2P1	-	MORF4LP4|MRG4	HGNC:HGNC:20403	4	4q12	mortality factor 4 like 2 pseudogene 1	pseudo	MORF4L2P1	mortality factor 4 like 2 pseudogene 1	O	mortality factor 4 like pseudogene 4	20201124	-
9606	643916	RAB1AP2	-	-	HGNC:HGNC:54645	6	6q14.3	RAB1A pseudogene 2	pseudo	RAB1AP2	RAB1A pseudogene 2	O	RAB1A, member RAS oncogene family pseudogene	20201124	-
9606	643932	RPS3AP20	-	RPS3A_6_581	HGNC:HGNC:36141|Ensembl:ENSG00000213757	5	5q14.1	RPS3A pseudogene 20	pseudo	RPS3AP20	RPS3A pseudogene 20	O	ribosomal protein S3a pseudogene 20	20201124	-
9606	643941	PHKG1P1	-	-	HGNC:HGNC:33916|Ensembl:ENSG00000226075	7	7q11.21	phosphorylase kinase catalytic subunit gamma 1 pseudogene 1	pseudo	PHKG1P1	phosphorylase kinase catalytic subunit gamma 1 pseudogene 1	O	phosphorylase kinase gamma subunit 1 pseudogene 1|phosphorylase kinase, gamma 1 (muscle) pseudogene|phosphorylase kinase, gamma 1 pseudogene 1	20201209	-
9606	643949	RPLP2P3	-	RPLP2_2_1170	HGNC:HGNC:36494	11	11q22.3	ribosomal protein lateral stalk subunit P2 pseudogene 3	pseudo	RPLP2P3	ribosomal protein lateral stalk subunit P2 pseudogene 3	O	ribosomal protein, large, P2 pseudogene 3	20201124	-
9606	643954	RPSAP43	-	RPSA_12_742	HGNC:HGNC:35501|Ensembl:ENSG00000216471	6	6q21	ribosomal protein SA pseudogene 43	pseudo	RPSAP43	ribosomal protein SA pseudogene 43	O	-	20201124	-
9606	643955	ZNF733P	-	ZNF733	HGNC:HGNC:32473|Ensembl:ENSG00000185037	7	7q11.21	zinc finger protein 733, pseudogene	pseudo	ZNF733P	zinc finger protein 733, pseudogene	O	Putative zinc finger protein ENSP00000353728|zinc finger protein 479 pseudogene	20201124	-
9606	643960	RPS2P18	-	RPS2_7_293	HGNC:HGNC:36449|Ensembl:ENSG00000231735	2	2q31.1	ribosomal protein S2 pseudogene 18	pseudo	RPS2P18	ribosomal protein S2 pseudogene 18	O	-	20201124	-
9606	643965	TMEM88B	-	-	HGNC:HGNC:37099|Ensembl:ENSG00000205116	1	1p36.33	transmembrane protein 88B	protein-coding	TMEM88B	transmembrane protein 88B	O	transmembrane protein 88B	20201124	-
9606	643971	RPL7P29	-	RPL7_13_721	HGNC:HGNC:35700|Ensembl:ENSG00000214457	6	6q14.3	ribosomal protein L7 pseudogene 29	pseudo	RPL7P29	ribosomal protein L7 pseudogene 29	O	-	20201124	-
9606	643974	RPL6P13	-	RPL6_10_498	HGNC:HGNC:36399|Ensembl:ENSG00000243312	4	4q21.3	ribosomal protein L6 pseudogene 13	pseudo	RPL6P13	ribosomal protein L6 pseudogene 13	O	-	20201209	-
9606	643976	FOXN3P1	-	-	HGNC:HGNC:43882|Ensembl:ENSG00000176318	X	Xq22.1	forkhead box N3 pseudogene 1	pseudo	FOXN3P1	forkhead box N3 pseudogene 1	O	-	20201124	-
9606	643977	FLJ32255	-	-	Ensembl:ENSG00000287263	5	5p12	uncharacterized LOC643977	ncRNA	-	-	-	-	20201124	-
9606	643981	RPS3AP36	-	RPS3A_16_1083	HGNC:HGNC:35596|Ensembl:ENSG00000214362	10	10q24.1	RPS3A pseudogene 36	pseudo	RPS3AP36	RPS3A pseudogene 36	O	ribosomal protein S3a pseudogene 36	20201124	-
9606	643987	HSFY4P	-	-	HGNC:HGNC:37721	Y	Yq11.223	heat shock transcription factor Y-linked 4, pseudogene	pseudo	HSFY4P	heat shock transcription factor Y-linked 4, pseudogene	O	-	20201124	-
9606	643988	FNDC10	-	C1orf233	HGNC:HGNC:42951|Ensembl:ENSG00000228594	1	1p36.33	fibronectin type III domain containing 10	protein-coding	FNDC10	fibronectin type III domain containing 10	O	fibronectin type III domain-containing protein 10|fibronectin type-III domain-containing transmembrane protein C1orf233	20201124	-
9606	643992	RPS2P26	-	RPS2_8_601	HGNC:HGNC:36157	5	5q22.3	ribosomal protein S2 pseudogene 26	pseudo	RPS2P26	ribosomal protein S2 pseudogene 26	O	-	20201124	-
9606	643996	VDAC2P2	-	-	HGNC:HGNC:32693	12	12p13.31	VDAC2 pseudogene 2	pseudo	VDAC2P2	VDAC2 pseudogene 2	O	voltage dependent anion channel 2 pseudogene 2	20201124	-
9606	643997	PPIAP66	-	-	HGNC:HGNC:53690	2	2q31.1	peptidylprolyl isomerase A pseudogene 66	pseudo	PPIAP66	peptidylprolyl isomerase A pseudogene 66	O	peptidylprolyl isomerase A (cyclophilin A) pseudogene	20201124	-
9606	644000	ARAFP2	-	ARAF2|ARAF2P|ARAFPS|PKS1	HGNC:HGNC:647	7	7q11.21	ARAF pseudogene 2	pseudo	ARAFP2	ARAF pseudogene 2	O	v-raf murine sarcoma 3611 viral oncogene homolog 2, pseudogene|v-raf murine sarcoma 3611 viral oncogene homolog pseudogene	20201124	-
9606	644006	LOC644006	-	-	-	1	1q42.2	ring finger protein 4 pseudogene	pseudo	-	-	-	-	20201124	-
9606	644013	RPS6P3	-	RPS6_1_251	HGNC:HGNC:36943|Ensembl:ENSG00000237549	2	2q11.2	ribosomal protein S6 pseudogene 3	pseudo	RPS6P3	ribosomal protein S6 pseudogene 3	O	-	20201124	-
9606	644016	HSPD1P10	-	HSPD1-4P	HGNC:HGNC:35131|Ensembl:ENSG00000216990	6	6q14.3-q15	heat shock protein family D (Hsp60) member 1 pseudogene 10	pseudo	HSPD1P10	heat shock protein family D (Hsp60) member 1 pseudogene 10	O	heat shock 60kDa protein 1 (chaperonin) pseudogene 10	20201124	-
9606	644017	ZNF734P	-	ZNF734	HGNC:HGNC:32465	7	7q11.21	zinc finger protein 734, pseudogene	pseudo	ZNF734P	zinc finger protein 734, pseudogene	O	zinc finger protein 479 pseudogene	20201124	-
9606	644019	CBWD6	-	CBWD7	HGNC:HGNC:31978|Ensembl:ENSG00000215126	9	9p11.2	COBW domain containing 6	protein-coding	CBWD6	COBW domain containing 6	O	COBW domain-containing protein 6|COBW domain containing 7|cobalamin synthase W domain-containing protein 6|cobalamin synthetase W domain-containing protein 6|putative COBW domain-containing protein 7|putative cobalamin synthase W domain-containing protein 7	20201208	-
9606	644020	RPL32P23	-	RPL32_6_1020	HGNC:HGNC:36007|Ensembl:ENSG00000214015	10	10p15.1	ribosomal protein L32 pseudogene 23	pseudo	RPL32P23	ribosomal protein L32 pseudogene 23	O	-	20201124	-
9606	644021	CTSLP3	-	CTSL1P3|CTSLL3	HGNC:HGNC:2541	10	10q11.22	cathepsin L pseudogene 3	pseudo	CTSLP3	cathepsin L pseudogene 3	O	cathepsin L-like 3|cathepsin L1 pseudogene 3	20201124	-
9606	644022	RPL22P19	-	RPL22_8_1294	HGNC:HGNC:36567|Ensembl:ENSG00000241129	12	12q24.31	ribosomal protein L22 pseudogene 19	pseudo	RPL22P19	ribosomal protein L22 pseudogene 19	O	-	20201124	-
9606	644029	RPL7AP62	-	RPL7A_28_1429	HGNC:HGNC:36890|Ensembl:ENSG00000213862	15	15q21.1	ribosomal protein L7a pseudogene 62	pseudo	RPL7AP62	ribosomal protein L7a pseudogene 62	O	-	20201124	-
9606	644030	KRT18P58	-	-	HGNC:HGNC:48885|Ensembl:ENSG00000254831	11	11p15.4	keratin 18 pseudogene 58	pseudo	KRT18P58	keratin 18 pseudogene 58	O	-	20201124	-
9606	644032	PHKG1P2	-	-	HGNC:HGNC:33917	7	7q11.21	phosphorylase kinase catalytic subunit gamma 1 pseudogene 2	pseudo	PHKG1P2	phosphorylase kinase catalytic subunit gamma 1 pseudogene 2	O	phosphorylase kinase gamma subunit 1 pseudogene 2|phosphorylase kinase, gamma 1 (muscle) pseudogene|phosphorylase kinase, gamma 1 pseudogene 2	20201124	-
9606	644035	NONOP1	-	-	HGNC:HGNC:42031	16	16q22.1	non-POU domain containing, octamer-binding pseudogene 1	pseudo	NONOP1	non-POU domain containing, octamer-binding pseudogene 1	O	-	20201124	-
9606	644037	HNRNPA1P12	-	-	HGNC:HGNC:39130	5	5q14.1	heterogeneous nuclear ribonucleoprotein A1 pseudogene 12	pseudo	HNRNPA1P12	heterogeneous nuclear ribonucleoprotein A1 pseudogene 12	O	-	20201124	-
9606	644041	C18orf63	-	DKFZP781G0119	HGNC:HGNC:40037|Ensembl:ENSG00000206043	18	18q22.3	chromosome 18 open reading frame 63	protein-coding	C18orf63	chromosome 18 open reading frame 63	O	uncharacterized protein C18orf63	20201124	-
9606	644042	SLC25A5P6	-	ANTP6	HGNC:HGNC:512	4	4q35.2	solute carrier family 25 member 5 pseudogene 6	pseudo	SLC25A5P6	solute carrier family 25 member 5 pseudogene 6	O	adenine nucleotide translocator pseudogene 6 (clone 3)|solute carrier family 25 (mitochondrial carrier; adenine nucleotide translocator), member 5 pseudogene 6	20201124	-
9606	644050	LINC01529	-	-	HGNC:HGNC:51268|Ensembl:ENSG00000225872	19	19q13.12	long intergenic non-protein coding RNA 1529	ncRNA	LINC01529	long intergenic non-protein coding RNA 1529	O	-	20201124	-
9606	644051	LOC644051	-	-	-	6	6p24.3	isocitrate dehydrogenase (NADP(+)) 1, cytosolic pseudogene	pseudo	-	-	-	isocitrate dehydrogenase 1 (NADP+), soluble pseudogene	20201124	-
9606	644054	FAM25C	-	bA164N7.4	HGNC:HGNC:23586|Ensembl:ENSG00000276430	10	10q11.22	family with sequence similarity 25 member C	protein-coding	FAM25C	family with sequence similarity 25 member C	O	protein FAM25C|Protein FAM25G|protein FAM25	20201124	-
9606	644059	PYY3	-	PYY-III	HGNC:HGNC:31855	X	Xp11.22	peptide YY 3 (pseudogene)	pseudo	PYY3	peptide YY 3 (pseudogene)	O	Putative peptide YY-3|Putative peptide YY3|peptide YY pseudogene|peptide YY, 3	20201213	-
9606	644060	LOC644060	-	-	-	1	1q21.1	insulin like growth factor 2 mRNA binding protein 2 pseudogene	pseudo	-	-	-	IGF-II mRNA-binding protein 2-like	20201124	-
9606	644063	HNRNPKP4	-	-	HGNC:HGNC:42377|Ensembl:ENSG00000243547	3	3q11.2	heterogeneous nuclear ribonucleoprotein K pseudogene 4	pseudo	HNRNPKP4	heterogeneous nuclear ribonucleoprotein K pseudogene 4	O	-	20201124	-
9606	644068	RPS14P3	-	RPS14_1_16	HGNC:HGNC:35797	1	1p36.13	ribosomal protein S14 pseudogene 3	pseudo	RPS14P3	ribosomal protein S14 pseudogene 3	O	-	20201124	-
9606	644070	GSG1L2	-	-	HGNC:HGNC:51826|Ensembl:ENSG00000214978	17	17p13.1	GSG1 like 2	protein-coding	GSG1L2	GSG1 like 2	O	germ cell-specific gene 1-like protein 2|GSG1-like protein 2|germ cell-specific gene 1-like protein 2-like|putative germ cell-specific gene 1-like protein 2	20201124	-
9606	644076	GLYCAM1	-	-	HGNC:HGNC:18023|Ensembl:ENSG00000257780	12	12q13.2	glycosylation dependent cell adhesion molecule 1 (pseudogene)	pseudo	GLYCAM1	glycosylation dependent cell adhesion molecule 1 (pseudogene)	O	glycosylation-dependent cell adhesion molecule 1	20201124	-
9606	644079	BCRP1	-	BCR-1	HGNC:HGNC:39073	22	22q11.23	BCR pseudogene 1	pseudo	BCRP1	BCR pseudogene 1	O	breakpoint cluster region pseudogene 1	20201124	-
9606	644082	RPL18AP8	-	RPL18A_3_387	HGNC:HGNC:36984|Ensembl:ENSG00000218754	3	3q11.2	ribosomal protein L18a pseudogene 8	pseudo	RPL18AP8	ribosomal protein L18a pseudogene 8	O	-	20201124	-
9606	644090	LOC644090	-	-	Ensembl:ENSG00000242048	7	7q36.1	uncharacterized LOC644090	ncRNA	-	-	-	-	20201208	-
9606	644093	MSH2-OT1	-	HCG2040054	HGNC:HGNC:40319|Ensembl:ENSG00000235760	2	2p16.3	MSH2 overlapping transcript 1	ncRNA	MSH2-OT1	MSH2 overlapping transcript 1	O	-	20201217	-
9606	644094	PSMC1P12	-	-	HGNC:HGNC:39787|Ensembl:ENSG00000226126	1	1p12	proteasome 26S subunit, ATPase 1 pseudogene 12	pseudo	PSMC1P12	proteasome 26S subunit, ATPase 1 pseudogene 12	O	proteasome (prosome, macropain) 26S subunit, ATPase, 1 pseudogene 12	20201124	-
9606	644096	SDHAF1	-	LYRM8	MIM:612848|HGNC:HGNC:33867|Ensembl:ENSG00000205138	19	19q13.12	succinate dehydrogenase complex assembly factor 1	protein-coding	SDHAF1	succinate dehydrogenase complex assembly factor 1	O	succinate dehydrogenase assembly factor 1, mitochondrial|LYR motif containing 8|LYR motif-containing protein 8|SDH assembly factor 1	20201124	-
9606	644100	ARL14EPL	-	-	HGNC:HGNC:44201|Ensembl:ENSG00000268223	5	5q23.1	ADP ribosylation factor like GTPase 14 effector protein like	protein-coding	ARL14EPL	ADP ribosylation factor like GTPase 14 effector protein like	O	ARL14 effector protein-like|ADP-ribosylation factor-like 14 effector protein-like	20201208	-
9606	644101	CBX3P9	-	-	HGNC:HGNC:42881	6	6q22.1	chromobox 3 pseudogene 9	pseudo	CBX3P9	chromobox 3 pseudogene 9	O	chromobox homolog 3 (HP1 gamma homolog, Drosophila) pseudogene|chromobox homolog 3 pseudogene 9	20201124	-
9606	644103	RPL29P18	-	RPL29_8_938	HGNC:HGNC:36327	8	8q22.3	ribosomal protein L29 pseudogene 18	pseudo	RPL29P18	ribosomal protein L29 pseudogene 18	O	-	20201124	-
9606	644109	RPSAP50	-	RPSA_24_1172	HGNC:HGNC:35896	11	11q22.3	ribosomal protein SA pseudogene 50	pseudo	RPSAP50	ribosomal protein SA pseudogene 50	O	-	20201124	-
9606	644110	LOC644110	-	-	-	15	15q13.3	hyperpolarization activated cyclic nucleotide gated potassium and sodium channel 2 pseudogene	pseudo	-	-	-	hyperpolarization activated cyclic nucleotide gated potassium channel 2 pseudogene|hyperpolarization activated cyclic nucleotide-gated potassium channel pseudogene	20201124	-
9606	644119	RPS14P9	-	RPS14_6_722	HGNC:HGNC:36286	6	6q15	ribosomal protein S14 pseudogene 9	pseudo	RPS14P9	ribosomal protein S14 pseudogene 9	O	-	20201124	-
9606	644128	RPL23AP53	-	RPL23A_20_869	HGNC:HGNC:35921	8	8p23.3	ribosomal protein L23a pseudogene 53	pseudo	RPL23AP53	ribosomal protein L23a pseudogene 53	O	-	20201124	-
9606	644129	HMGB1P15	-	-	HGNC:HGNC:39097	X	Xp11.22	high mobility group box 1 pseudogene 15	pseudo	HMGB1P15	high mobility group box 1 pseudogene 15	O	-	20201124	-
9606	644131	CCT8P1	-	CCT8-1P	HGNC:HGNC:35144|Ensembl:ENSG00000226015	1	1q21.1	chaperonin containing TCP1 subunit 8 pseudogene 1	pseudo	CCT8P1	chaperonin containing TCP1 subunit 8 pseudogene 1	O	chaperonin containing TCP1, subunit 8 (theta) pseudogene 1	20201124	-
9606	644135	LOC644135	-	-	Ensembl:ENSG00000237596	6	6q23.3	uncharacterized LOC644135	ncRNA	-	-	-	-	20201124	-
9606	644138	GOT2P3	-	GOT2L3|GOT2L3P	HGNC:HGNC:4436|Ensembl:ENSG00000233719	12	12p13.31	GOT2 pseudogene 3	pseudo	GOT2P3	GOT2 pseudogene 3	O	glutamic-oxaloacetic transaminase 2 pseudogene 3|glutamic-oxaloacetic transaminase 2-like 3 pseudogene|glutamic-oxaloacetic transaminase 2-like pseudogene	20201124	-
9606	644139	PIRT	-	-	MIM:612068|HGNC:HGNC:37239|Ensembl:ENSG00000233670	17	17p12	phosphoinositide interacting regulator of transient receptor potential channels	protein-coding	PIRT	phosphoinositide interacting regulator of transient receptor potential channels	O	phosphoinositide-interacting protein|phosphoinositide-interacting regulator of TRPV1	20201124	-
9606	644145	EXOC1L	-	-	HGNC:HGNC:53433|Ensembl:ENSG00000250821	4	4q12	exocyst complex component 1 like	protein-coding	EXOC1L	exocyst complex component 1 like	O	exocyst complex component 1-like|exocyst -like pseudogene|exocyst complex component 1 pseudogene	20210123	-
9606	644146	RPS14P8	-	RPS14_5_603	HGNC:HGNC:37027	5	5q23.1	ribosomal protein S14 pseudogene 8	pseudo	RPS14P8	ribosomal protein S14 pseudogene 8	O	-	20201124	-
9606	644150	WIPF3	-	CR16	MIM:612432|HGNC:HGNC:22004|Ensembl:ENSG00000122574	7	7p14.3	WAS/WASL interacting protein family member 3	protein-coding	WIPF3	WAS/WASL interacting protein family member 3	O	WAS/WASL-interacting protein family member 3|corticosteroids and regional expression protein 16 homolog	20201208	-
9606	644153	DNM1P31	-	DNM1DN4-2|DNM1DN4.2|DNM1DN4@	HGNC:HGNC:35178	15	15q13.3	dynamin 1 pseudogene 31	pseudo	DNM1P31	dynamin 1 pseudogene 31	O	DNM1 pseudogene 31|DNM1DN4.2 duplicon	20201124	-
9606	644154	RPL10AP8	-	RPL10A_3_573	HGNC:HGNC:36709	5	5q13.2	ribosomal protein L10a pseudogene 8	pseudo	RPL10AP8	ribosomal protein L10a pseudogene 8	O	-	20201124	-
9606	644157	DND1P1	-	-	HGNC:HGNC:31444	17	17q21.31	DND microRNA-mediated repression inhibitor 1 pseudogene 1	pseudo	DND1P1	DND microRNA-mediated repression inhibitor 1 pseudogene 1	O	dead end homolog 1 pseudogene 1	20201124	-
9606	644158	LRRC2P1	-	-	HGNC:HGNC:54785	2	2q31.1	LRRC2 pseudogene 1	pseudo	LRRC2P1	LRRC2 pseudogene 1	O	leucine rich repeat containing 2 pseudogene	20201124	-
9606	644159	SLC25A1P3	-	-	HGNC:HGNC:43846	7	7q11.21	solute carrier family 25 member 1 pseudogene 3	pseudo	SLC25A1P3	solute carrier family 25 member 1 pseudogene 3	O	solute carrier family 25 (mitochondrial carrier; citrate transporter), member 1 pseudogene 3	20201124	-
9606	644160	ACTG1P19	-	-	HGNC:HGNC:51499|Ensembl:ENSG00000237999	9	9q31.1	actin gamma 1 pseudogene 19	pseudo	ACTG1P19	actin gamma 1 pseudogene 19	O	-	20201124	-
9606	644165	BCRP3	-	BCR3|BCRL3|BCRL6	HGNC:HGNC:1016	22	22q11.23	BCR pseudogene 3	pseudo	BCRP3	BCR pseudogene 3	O	breakpoint cluster region pseudogene 3|breakpoint cluster region-like 3|breakpoint cluster region-like 6	20201124	-
9606	644166	RPS26P20	-	RPS26_7_290	HGNC:HGNC:36485	2	2q31.1	ribosomal protein S26 pseudogene 20	pseudo	RPS26P20	ribosomal protein S26 pseudogene 20	O	-	20201124	-
9606	644168	DRGX	-	DRG11|PRRXL1	MIM:606701|HGNC:HGNC:21536|Ensembl:ENSG00000165606	10	10q11.23	dorsal root ganglia homeobox	protein-coding	DRGX	dorsal root ganglia homeobox	O	dorsal root ganglia homeobox protein|paired related homeobox-like 1|paired-like homeodomain trancription factor DRG11	20201213	-
9606	644169	LOC644169	-	-	-	11	11p15.4	voltage dependent anion channel 1 pseudogene	pseudo	-	-	-	-	20201124	-
9606	644172	MAPK8IP1P2	-	-	HGNC:HGNC:52402	17	17q21.31	mitogen-activated protein kinase 8 interacting protein 1 pseudogene 2	pseudo	MAPK8IP1P2	mitogen-activated protein kinase 8 interacting protein 1 pseudogene 2	O	-	20201124	-
9606	644186	SYCE3	-	C22orf41|THEG2	MIM:615775|HGNC:HGNC:35245|Ensembl:ENSG00000217442	22	22q13.33	synaptonemal complex central element protein 3	protein-coding	SYCE3	synaptonemal complex central element protein 3	O	synaptonemal complex central element protein 3|testis highly expressed gene 2 protein|testis highly expressed protein 2	20201124	-
9606	644189	LOC644189	-	-	-	19	19q13.12	acyl-CoA thioesterase 4 pseudogene	pseudo	-	-	-	-	20201124	-
9606	644191	RPS26P8	-	RPS26_20_1551	HGNC:HGNC:31329	17	17q21.31	ribosomal protein S26 pseudogene 8	pseudo	RPS26P8	ribosomal protein S26 pseudogene 8	O	-	20201124	-
9606	644192	NR2F2-AS1	-	-	HGNC:HGNC:44222|Ensembl:ENSG00000247809	15	15q26.2	NR2F2 antisense RNA 1	ncRNA	NR2F2-AS1	NR2F2 antisense RNA 1	O	NR2F2 antisense RNA 1 (non-protein coding)	20201124	-
9606	644198	RPLP2P2	-	RPLP2_1_633	HGNC:HGNC:36590	5	5q33.3	ribosomal protein lateral stalk subunit P2 pseudogene 2	pseudo	RPLP2P2	ribosomal protein lateral stalk subunit P2 pseudogene 2	O	ribosomal protein, large, P2 pseudogene 2	20201124	-
9606	644202	RPL12P27	-	RPL12_9_1087	HGNC:HGNC:36916	10	10q24.1	ribosomal protein L12 pseudogene 27	pseudo	RPL12P27	ribosomal protein L12 pseudogene 27	O	-	20201124	-
9606	644203	LOC644203	-	-	-	12	12q23.3	glutaryl-CoA dehydrogenase, mitochondrial-like	pseudo	-	-	-	-	20201124	-
9606	644213	GAPDHP32	-	-	HGNC:HGNC:37784	1	1p12	glyceraldehyde 3 phosphate dehydrogenase pseudogene 32	pseudo	GAPDHP32	glyceraldehyde 3 phosphate dehydrogenase pseudogene 32	O	glyceraldehyde-3-phosphate dehydrogenase pseudogene	20201124	-
9606	644214	PHBP11	-	-	HGNC:HGNC:39290	1	1q41	prohibitin pseudogene 11	pseudo	PHBP11	prohibitin pseudogene 11	O	-	20201124	-
9606	644215	LOC644215	-	-	-	10	10q24.1	uncharacterized LOC644215	ncRNA	-	-	-	-	20201124	-
9606	644218	TRPC6P	-	TRPC6L	HGNC:HGNC:23270|Ensembl:ENSG00000223484	X|Y	Xq28 and Yq12	transient receptor potential cation channel subfamily C member 6, pseudogene	pseudo	TRPC6P	transient receptor potential cation channel subfamily C member 6, pseudogene	O	-	20201124	-
9606	644220	ACTBP11	-	-	HGNC:HGNC:33971	1	1q41	ACTB pseudogene 11	pseudo	ACTBP11	ACTB pseudogene 11	O	actin, beta pseudogene 11	20201124	-
9606	644223	RPL9P4	-	RPL9_9_1348	HGNC:HGNC:23556	14	14q12	ribosomal protein L9 pseudogene 4	pseudo	RPL9P4	ribosomal protein L9 pseudogene 4	O	-	20201213	-
9606	644233	AURKBP1	-	AURKBPS1|AurBps1	HGNC:HGNC:18613|Ensembl:ENSG00000230948	8	8q23.1	aurora kinase B pseudogene 1	pseudo	AURKBP1	aurora kinase B pseudogene 1	O	-	20201124	-
9606	644236	RPL7AP43	-	RPL7A_17_815	HGNC:HGNC:35775|Ensembl:ENSG00000213542	7	7q11.23	ribosomal protein L7a pseudogene 43	pseudo	RPL7AP43	ribosomal protein L7a pseudogene 43	O	-	20201124	-
9606	644237	GAPDHP33	-	-	HGNC:HGNC:37785	1	1p12	glyceraldehyde 3 phosphate dehydrogenase pseudogene 33	pseudo	GAPDHP33	glyceraldehyde 3 phosphate dehydrogenase pseudogene 33	O	glyceraldehyde-3-phosphate dehydrogenase pseudogene	20201124	-
9606	644242	LINC00622	-	-	HGNC:HGNC:44251|Ensembl:ENSG00000260941	1	1p12	long intergenic non-protein coding RNA 622	ncRNA	LINC00622	long intergenic non-protein coding RNA 622	O	-	20201124	-
9606	644246	KANSL1-AS1	-	-	HGNC:HGNC:43740|Ensembl:ENSG00000214401	17	17q21.31	KANSL1 antisense RNA 1	ncRNA	KANSL1-AS1	KANSL1 antisense RNA 1	O	KANSL1 antisense RNA 1 (non-protein coding)	20201124	-
9606	644248	SNCA-AS1	-	-	HGNC:HGNC:50600|Ensembl:ENSG00000247775	4	4q22.1	SNCA antisense RNA 1	ncRNA	SNCA-AS1	SNCA antisense RNA 1	O	-	20201124	-
9606	644249	LOC644249	-	-	-	9	9q21.11	ankyrin repeat domain 18A pseudogene	pseudo	-	-	-	ankyrin repeat domain-containing protein 18B-like|coiled-coil domain-containing protein 29-like	20201124	-
9606	644253	MAPK8IP1P1	-	MAPK8IPP|PRKM8IPP	HGNC:HGNC:6885|Ensembl:ENSG00000262500	17	17q21.31	mitogen-activated protein kinase 8 interacting protein 1 pseudogene 1	pseudo	MAPK8IP1P1	mitogen-activated protein kinase 8 interacting protein 1 pseudogene 1	O	PRKM8 interacting protein pseudogene|mitogen-activated protein kinase 8 interacting protein, pseudogene	20201124	-
9606	644256	DND1P2	-	-	HGNC:HGNC:31445	17	17q21.31	DND microRNA-mediated repression inhibitor 1 pseudogene 2	pseudo	DND1P2	DND microRNA-mediated repression inhibitor 1 pseudogene 2	O	dead end homolog 1 pseudogene 2	20201124	-
9606	644261	SLC25A53P1	-	-	HGNC:HGNC:55040	X	Xq22.2	SLC25A53 pseudogene 1	pseudo	SLC25A53P1	SLC25A53 pseudogene 1	O	mitochondrial carrier triple repeat 6 pseudogene|solute carrier family 25 member 53 pseudogene	20201124	-
9606	644265	CAPZBP1	-	-	HGNC:HGNC:54734	2	2q12.1	CAPZB pseudogene 1	pseudo	CAPZBP1	CAPZB pseudogene 1	O	capping actin protein of muscle Z-line beta subunit pseudogene|capping actin protein of muscle Z-line subunit beta pseudogene	20201124	-
9606	644269	LOC644269	-	-	-	6	6q15	G protein pathway suppressor 1 pseudogene	pseudo	-	-	-	-	20201124	-
9606	644277	LOC644277	-	-	-	11	11q23.1	uncharacterized LOC644277	ncRNA	-	-	-	-	20201124	-
9606	644285	LOC644285	-	-	-	5	5q14.3	uncharacterized LOC644285	ncRNA	-	-	-	-	20201124	-
9606	644295	KIAA1143P1	-	-	HGNC:HGNC:54591	14	14q12	KIAA1143 pseudogene 1	pseudo	KIAA1143P1	KIAA1143 pseudogene 1	O	-	20201124	-
9606	644297	FAM215B	-	ARL17A-IT1	HGNC:HGNC:43639	17	17q21.31	family with sequence similarity 215 member B	ncRNA	FAM215B	family with sequence similarity 215 member B	O	ARL17A intronic transcript 1 (non-protein coding)|family with sequence similarity 215 member B (non-protein coding)	20201124	-
9606	644303	LOC644303	-	-	-	6	6q22.31	ATP-dependent RNA helicase DDX24-like	pseudo	-	-	-	-	20201124	-
9606	644309	RPS20P19	-	RPS20_7_863	HGNC:HGNC:36503	7	7q36.1	ribosomal protein S20 pseudogene 19	pseudo	RPS20P19	ribosomal protein S20 pseudogene 19	O	-	20201124	-
9606	644310	UQCR10P1	-	-	HGNC:HGNC:54960	X	Xp11.22	UQCR10 pseudogene 1	pseudo	UQCR10P1	UQCR10 pseudogene 1	O	ubiquinol-cytochrome c reductase, complex III subunit X pseudogene	20201124	-
9606	644314	MT1IP	-	MT1|MT1I|MTE	MIM:156355|HGNC:HGNC:7401	16	16q13	metallothionein 1I, pseudogene	pseudo	MT1IP	metallothionein 1I, pseudogene	O	metallothionein E	20201124	-
9606	644315	RPS7P11	-	RPS7_6_1552	HGNC:HGNC:35841|Ensembl:ENSG00000213326	17	17q21.31	ribosomal protein S7 pseudogene 11	pseudo	RPS7P11	ribosomal protein S7 pseudogene 11	O	-	20201124	-
9606	644316	FLJ43315	-	-	-	9	9q13	asparagine synthetase pseudogene	pseudo	-	-	-	asparagine synthetase (glutamine-hydrolyzing) pseudogene	20201124	-
9606	644325	ADAM20P3	-	-	HGNC:HGNC:43902|Ensembl:ENSG00000249162	4	4q35.2	ADAM metallopeptidase domain 20 pseudogene 3	pseudo	ADAM20P3	ADAM metallopeptidase domain 20 pseudogene 3	O	disintegrin and metalloprotease domain protein pseudogene	20201124	-
9606	644330	TPM3P5	-	-	HGNC:HGNC:39168	19	19q13.2	tropomyosin 3 pseudogene 5	pseudo	TPM3P5	tropomyosin 3 pseudogene 5	O	-	20201124	-
9606	644333	ATP5PBP3	-	ATP5F1P3	HGNC:HGNC:39744	7	7q36.1	ATP synthase peripheral stalk-membrane subunit b pseudogene 3	pseudo	ATP5PBP3	ATP synthase peripheral stalk-membrane subunit b pseudogene 3	O	ATP synthase, H+ transporting, mitochondrial F0 complex, subunit B1 pseudogene|ATP synthase, H+ transporting, mitochondrial Fo complex subunit B1 pseudogene 3	20201124	-
9606	644335	LOC644335	-	-	Ensembl:ENSG00000255099	8	8q23.2	SMG5 nonsense mediated mRNA decay factor pseudogene	pseudo	-	-	-	smg-5 homolog, nonsense mediated mRNA decay factor pseudogene	20201124	-
9606	644338	RPL37AP8	-	RPL37A_3_1174	HGNC:HGNC:35645	11	11q23.1	ribosomal protein L37a pseudogene 8	pseudo	RPL37AP8	ribosomal protein L37a pseudogene 8	O	-	20201124	-
9606	644353	ZCCHC18	-	PNMA7B|SIZN2	HGNC:HGNC:32459|Ensembl:ENSG00000166707	X	Xq22.2	zinc finger CCHC-type containing 18	protein-coding	ZCCHC18	zinc finger CCHC-type containing 18	O	zinc finger CCHC domain-containing protein 18|paraneoplastic Ma antigen family member 7B|putative zinc finger CCHC domain-containing protein 18|zinc finger, CCHC domain containing 12 pseudogene 1	20201213	-
9606	644357	EEF1DP6	-	-	HGNC:HGNC:51456|Ensembl:ENSG00000229280	1	1p36.32	eukaryotic translation elongation factor 1 delta pseudogene 6	pseudo	EEF1DP6	eukaryotic translation elongation factor 1 delta pseudogene 6	O	eukaryotic translation elongation factor 1 delta (guanine nucleotide exchange protein) pseudogene	20201124	-
9606	644378	GCNT2P1	-	GCNT2P|GCNT6	HGNC:HGNC:21623|Ensembl:ENSG00000205318	6	6p24.2	GCNT2 pseudogene 1	pseudo	GCNT2P1	GCNT2 pseudogene 1	O	beta-1,3-galactosyl-O-glycosyl-glycoprotein beta-1,6-N-acetylglucosaminyltransferase 6|glucosaminyl (N-acetyl) transferase 2, I-branching enzyme (I blood group) pseudogene|glucosaminyl (N-acetyl) transferase 6	20201124	-
9606	644383	LOC644383	-	-	-	12	12q13.2	heat shock transcription factor 2 pseudogene	pseudo	-	-	-	-	20201124	-
9606	644384	RPL23AP71	-	RPL23A_33_1349	HGNC:HGNC:36908|Ensembl:ENSG00000237450	14	14q13.1	ribosomal protein L23a pseudogene 71	pseudo	RPL23AP71	ribosomal protein L23a pseudogene 71	O	-	20201124	-
9606	644387	LOC644387	-	-	-	7	7q11.21	myelin protein zero like 1 pseudogene	pseudo	-	-	-	-	20201124	-
9606	644388	RPS2P47	-	RPS2_25_1553	HGNC:HGNC:35785|Ensembl:ENSG00000239291	17	17q21.32	ribosomal protein S2 pseudogene 47	pseudo	RPS2P47	ribosomal protein S2 pseudogene 47	O	-	20201124	-
9606	644390	HNRNPLP2	-	-	HGNC:HGNC:48747	15	15q14	heterogeneous nuclear ribonucleoprotein L pseudogene 2	pseudo	HNRNPLP2	heterogeneous nuclear ribonucleoprotein L pseudogene 2	O	-	20201124	-
9606	644397	LRRC37A17P	-	LRRC37A5	HGNC:HGNC:48365|Ensembl:ENSG00000263142	17	17q21.32	leucine rich repeat containing 37 member A17, pseudogene	pseudo	LRRC37A17P	leucine rich repeat containing 37 member A17, pseudogene	O	leucine rich repeat containing 37, member A2 pseudogene|leucine rich repeat containing 37A pseudogene	20201124	-
9606	644403	LARP1BP3	-	-	HGNC:HGNC:44085	X	Xq26.2	LARP1B pseudogene 3	pseudo	LARP1BP3	LARP1B pseudogene 3	O	La ribonucleoprotein domain family member 1B pseudogene 3	20201124	-
9606	644414	DEFB131A	-	DEFB-31|DEFB131	HGNC:HGNC:18108|Ensembl:ENSG00000186146	4	4p16.1	defensin beta 131A	protein-coding	DEFB131A	defensin beta 131A	O	beta-defensin 131A|beta-defensin 131|beta-defensin 31|defensin beta 131|defensin, beta 31	20201124	-
9606	644422	SRSF6P2	-	-	HGNC:HGNC:54947	17	17p11.2	SRSF6 pseudogene 2	pseudo	SRSF6P2	SRSF6 pseudogene 2	O	serine and arginine rich splicing factor 6 pseudogene|serine/arginine-rich splicing factor 6 pseudogene|splicing factor, arginine/serine-rich 6 pseudogene	20201124	-
9606	644425	RARRES2P2	-	-	HGNC:HGNC:48701	10	10q26.3	retinoic acid receptor responder 2 pseudogene 2	pseudo	RARRES2P2	retinoic acid receptor responder 2 pseudogene 2	O	retinoic acid receptor responder (tazarotene induced) 2 pseudogene 2	20201124	-
9606	644429	HMGB3P15	-	-	HGNC:HGNC:39307|Ensembl:ENSG00000250897	4	4q22.2	high mobility group box 3 pseudogene 15	pseudo	HMGB3P15	high mobility group box 3 pseudogene 15	O	-	20201124	-
9606	644435	AGGF1P2	-	-	HGNC:HGNC:38052	10	10q26.3	angiogenic factor with G-patch and FHA domains 1 pseudogene 2	pseudo	AGGF1P2	angiogenic factor with G-patch and FHA domains 1 pseudogene 2	O	angiogenic factor VG5Q pseudogene	20201124	-
9606	644436	TUBAP7	-	-	HGNC:HGNC:54874|Ensembl:ENSG00000253547	11	11q12.3	tubulin alpha pseudogene 7	pseudo	TUBAP7	tubulin alpha pseudogene 7	O	tubulin alpha 4a pseudogene	20201124	-
9606	644442	HMGB3P11	-	-	HGNC:HGNC:39303	2	2q12.1	high mobility group box 3 pseudogene 11	pseudo	HMGB3P11	high mobility group box 3 pseudogene 11	O	high mobility group protein B3-like protein-like pseudogene	20201124	-
9606	644444	TMEM30CP	-	CDC50C|TMEM30C	MIM:611030|HGNC:HGNC:30443|Ensembl:ENSG00000235156	3	3q12.1	transmembrane protein 30C, pseudogene	pseudo	TMEM30CP	transmembrane protein 30C, pseudogene	O	-	20201124	-
9606	644449	HNRNPFP1	-	-	HGNC:HGNC:48812	1	1p34.2	heterogeneous nuclear ribonucleoprotein F pseudogene 1	pseudo	HNRNPFP1	heterogeneous nuclear ribonucleoprotein F pseudogene 1	O	heterogeneous nuclear ribonucleoprotein H1 (H) pseudogene	20201124	-
9606	644451	SHQ1P1	-	-	HGNC:HGNC:45013	10	10q11.23	SHQ1, H/ACA ribonucleoprotein assembly factor pseudogene 1	pseudo	SHQ1P1	SHQ1, H/ACA ribonucleoprotein assembly factor pseudogene 1	O	SHQ1 homolog pseudogene	20201124	-
9606	644456	LOC644456	-	-	Ensembl:ENSG00000231043	2	2p16.1	IK cytokine, down-regulator of HLA II pseudogene	pseudo	-	-	-	-	20201124	-
9606	644459	BEND3P1	-	-	HGNC:HGNC:45014	10	10q11.23	BEN domain containing 3 pseudogene 1	pseudo	BEND3P1	BEN domain containing 3 pseudogene 1	O	-	20201124	-
9606	644462	LOC644462	-	-	-	1	1p33	STE20 related adaptor beta pseudogene	pseudo	-	-	-	STE20-related kinase adaptor beta pseudogene|amyotrophic lateral sclerosis 2 (juvenile) chromosome region, candidate 2 pseudogene	20201124	-
9606	644464	RPSAP61	-	RPSA_31_1776	HGNC:HGNC:36760|Ensembl:ENSG00000214016	X	Xp11.3	ribosomal protein SA pseudogene 61	pseudo	RPSAP61	ribosomal protein SA pseudogene 61	O	-	20201124	-
9606	644482	NDUFA3P3	-	-	HGNC:HGNC:45052	1	1q42.12	NADH:ubiquinone oxidoreductase subunit A3 pseudogene 3	pseudo	NDUFA3P3	NADH:ubiquinone oxidoreductase subunit A3 pseudogene 3	O	NADH dehydrogenase (ubiquinone) 1 alpha subcomplex, 3 pseudogene 3|NADH dehydrogenase (ubiquinone) 1 alpha subcomplex, 3, 9kDa pseudogene	20201124	-
9606	644491	ICE2P1	-	NARG2P1	HGNC:HGNC:48856	4	4q35.2	interactor of little elongation complex ELL subunit 2 pseudogene 1	pseudo	ICE2P1	interactor of little elongation complex ELL subunit 2 pseudogene 1	O	NMDA receptor regulated 2 pseudogene 1|interactor of little elongator complex ELL subunit 2 pseudogene 1	20201124	-
9606	644495	HSP90AB7P	-	-	HGNC:HGNC:44701|Ensembl:ENSG00000235838	10	10p14	heat shock protein 90 alpha family class B member 7, pseudogene	pseudo	HSP90AB7P	heat shock protein 90 alpha family class B member 7, pseudogene	O	heat shock protein 90kDa alpha (cytosolic), class B member 1 pseudogene|heat shock protein 90kDa alpha (cytosolic), class B member 7, pseudogene|heat shock protein 90kDa alpha family class B member 7, pseudogene	20201209	-
9606	644496	CTSLP4	-	CTSL1P4|CTSLL4|bA564C4.3	HGNC:HGNC:23645	10	10q11.23	cathepsin L pseudogene 4	pseudo	CTSLP4	cathepsin L pseudogene 4	O	cathepsin L-like 4|cathepsin L1 pseudogene 4	20201124	-
9606	644498	HMGN2P7	-	HMGN2L7	HGNC:HGNC:33575	3	3p25.1	high mobility group nucleosomal binding domain 2 pseudogene 7	pseudo	HMGN2P7	high mobility group nucleosomal binding domain 2 pseudogene 7	O	high-mobility group nucleosomal binding domain 2-like 7	20201124	-
9606	644499	RPL39P21	-	RPL39_9_576	HGNC:HGNC:36218	5	5q13.3	ribosomal protein L39 pseudogene 21	pseudo	RPL39P21	ribosomal protein L39 pseudogene 21	O	-	20201124	-
9606	644502	HMGB3P18	-	-	HGNC:HGNC:39310|Ensembl:ENSG00000220184	6	6q22.31	high mobility group box 3 pseudogene 18	pseudo	HMGB3P18	high mobility group box 3 pseudogene 18	O	-	20201124	-
9606	644509	RBM22P6	-	RBM22P10	HGNC:HGNC:39699|Ensembl:ENSG00000275643	X	Xp11.22	RNA binding motif protein 22 pseudogene 6	pseudo	RBM22P6	RNA binding motif protein 22 pseudogene 6	O	RNA binding motif protein 22 pseudogene 10	20201124	-
9606	644511	RPL13AP6	-	RPL13A_7_1096|bA348N5.5	HGNC:HGNC:23737|Ensembl:ENSG00000234118	10	10q25.2	ribosomal protein L13a pseudogene 6	pseudo	RPL13AP6	ribosomal protein L13a pseudogene 6	O	-	20201124	-
9606	644517	FAM86MP	-	-	HGNC:HGNC:44100|Ensembl:ENSG00000186234	4	4p16.1	family with sequence similarity 86, member A pseudogene	pseudo	FAM86MP	family with sequence similarity 86 member M, pseudogene	O	-	20201209	-
9606	644522	RPL31P44	-	RPL31_14_1046	HGNC:HGNC:35523|Ensembl:ENSG00000213657	10	10q21.1	ribosomal protein L31 pseudogene 44	pseudo	RPL31P44	ribosomal protein L31 pseudogene 44	O	-	20201124	-
9606	644524	NKX2-4	-	NKX2.4|NKX2D	MIM:607808|HGNC:HGNC:7837|Ensembl:ENSG00000125816	20	20p11.22	NK2 homeobox 4	protein-coding	NKX2-4	NK2 homeobox 4	O	homeobox protein Nkx-2.4|NK2 transcription factor homolog D|NK2 transcription factor related, locus 4	20201124	-
9606	644525	LOC644525	-	-	-	22	22q11.1	CMT1A duplicated region transcript 15 pseudogene	pseudo	-	-	-	-	20210108	-
9606	644534	HMGN1P11	-	-	HGNC:HGNC:39355	4	4q13.1	high mobility group nucleosome binding domain 1 pseudogene 11	pseudo	HMGN1P11	high mobility group nucleosome binding domain 1 pseudogene 11	O	-	20201124	-
9606	644538	SMIM10	-	CXorf69	HGNC:HGNC:41913|Ensembl:ENSG00000184785	X	Xq26.3	small integral membrane protein 10	protein-coding	SMIM10	small integral membrane protein 10	O	small integral membrane protein 10	20201124	-
9606	644540	ELOCP3	-	TCEB1P3|dJ254P11.1	HGNC:HGNC:29457	10	10p14	elongin C pseudogene 3	pseudo	ELOCP3	elongin C pseudogene 3	O	transcription elongation factor B (SIII), polypeptide 1 (15kDa, elongin C) pseudogene 3|transcription elongation factor B (SIII), polypeptide 1 pseudogene 3|transcription elongation factor B subunit 1 pseudogene 3	20201124	-
9606	644548	EXOC5P1	-	-	HGNC:HGNC:43870|Ensembl:ENSG00000180673	4	4q13.1	exocyst complex component 5 pseudogene 1	pseudo	EXOC5P1	exocyst complex component 5 pseudogene 1	O	-	20201124	-
9606	644554	LOC644554	-	-	-	19	19q13.13	uncharacterized LOC644554	ncRNA	-	-	-	CTD-2554C21.2	20201124	-
9606	644563	GTF3C6P2	-	-	HGNC:HGNC:55024	X	Xq22.3	GTF3C6 pseudogene 2	pseudo	GTF3C6P2	GTF3C6 pseudogene 2	O	general transcription factor IIIC subunit 6 pseudogene|general transcription factor IIIC, polypeptide 6, alpha 35kDa pseudogene	20201124	-
9606	644566	TPM4P1	-	-	HGNC:HGNC:45234	10	10q24.31	tropomyosin 4 pseudogene 1	pseudo	TPM4P1	tropomyosin 4 pseudogene 1	O	tropomyosin 2 (beta) pseudogene	20201124	-
9606	644573	SPCS2P2	-	-	HGNC:HGNC:45235	10	10q24.31	signal peptidase complex subunit 2 pseudogene 2	pseudo	SPCS2P2	signal peptidase complex subunit 2 pseudogene 2	O	signal peptidase complex subunit 2 homolog pseudogene 2	20201124	-
9606	644576	SNX18P9	-	-	HGNC:HGNC:39617	9	9q13	sorting nexin 18 pseudogene 9	pseudo	SNX18P9	sorting nexin 18 pseudogene 9	O	sorting nexin associated golgi protein 1 pseudogene	20201124	-
9606	644578	LARP1BP1	-	-	HGNC:HGNC:37097|Ensembl:ENSG00000231442	4	4q13.1	LARP1B pseudogene 1	pseudo	LARP1BP1	LARP1B pseudogene 1	O	La ribonucleoprotein domain family member 1B pseudogene 1	20201124	-
9606	644584	LOC644584	-	-	Ensembl:ENSG00000257307	14	14q13.2	EWS RNA binding protein 1 pseudogene	pseudo	-	-	-	Ewing sarcoma breakpoint region 1 pseudogene	20201124	-
9606	644588	DNAJA1P3	-	-	HGNC:HGNC:39339	X	Xq22.3	DnaJ heat shock protein family (Hsp40) member A1 pseudogene 3	pseudo	DNAJA1P3	DnaJ heat shock protein family (Hsp40) member A1 pseudogene 3	O	DnaJ (Hsp40) homolog, subfamily A, member 1 pseudogene 3	20201124	-
9606	644589	DNAJC19P9	-	-	HGNC:HGNC:45072	14	14q21.2	DnaJ heat shock protein family (Hsp40) member C19 pseudogene 9	pseudo	DNAJC19P9	DnaJ heat shock protein family (Hsp40) member C19 pseudogene 9	O	DnaJ (Hsp40) homolog, subfamily C, member 19 pseudogene 9	20201124	-
9606	644591	PPIAL4G	-	COAS-2	HGNC:HGNC:33996|Ensembl:ENSG00000236334	1	1q21.2	peptidylprolyl isomerase A like 4G	protein-coding	PPIAL4G	peptidylprolyl isomerase A like 4G	O	peptidyl-prolyl cis-trans isomerase A-like 4G|PPIase A-like 4A|PPIase A-like 4G|chromosome 1-amplified sequence 2|peptidylprolyl cis-trans isomerase A-like 4|peptidylprolyl cis-trans isomerase A-like 4A|peptidylprolyl cis-trans isomerase A-like 4G|peptidylprolyl isomerase A (cyclophilin A)-like 4G	20201124	-
9606	644596	SMIM10L2B	-	LINC00086|LINC00087|NCRNA00086|NCRNA00087|SMIM10L2A	HGNC:HGNC:34500|Ensembl:ENSG00000196972	X	Xq26.3	small integral membrane protein 10 like 2B	protein-coding	SMIM10L2B	small integral membrane protein 10 like 2B	O	small integral membrane protein 10-like protein 2B|Small integral membrane protein 10-like protein 2A|long intergenic non-protein coding RNA 87	20201124	-
9606	644600	GEMIN8P2	-	-	HGNC:HGNC:37977	16	16q21	gem nuclear organelle associated protein 8 pseudogene 2	pseudo	GEMIN8P2	gem nuclear organelle associated protein 8 pseudogene 2	O	-	20201124	-
9606	644601	BIN2P2	-	-	HGNC:HGNC:43661|Ensembl:ENSG00000248684	5	5q13.3	bridging integrator 2 pseudogene 2	pseudo	BIN2P2	bridging integrator 2 pseudogene 2	O	-	20201124	-
9606	644604	EEF1A1P12	-	EEF1AL10	HGNC:HGNC:3195	2	2q12.2	eukaryotic translation elongation factor 1 alpha 1 pseudogene 12	pseudo	EEF1A1P12	eukaryotic translation elongation factor 1 alpha 1 pseudogene 12	O	eukaryotic translation elongation factor 1 alpha-like 10	20201124	-
9606	644616	ILF2P2	-	-	HGNC:HGNC:44696	14	14q13.2	interleukin enhancer binding factor 2 pseudogene 2	pseudo	ILF2P2	interleukin enhancer binding factor 2 pseudogene 2	O	interleukin enhancer binding factor 2, 45kDa pseudogene	20201124	-
9606	644619	INTS4P2	-	INTS4L2	HGNC:HGNC:22351|Ensembl:ENSG00000273024	7	7q11.21	integrator complex subunit 4 pseudogene 2	pseudo	INTS4P2	integrator complex subunit 4 pseudogene 2	O	integrator complex subunit 4-like 2	20201124	-
9606	644623	TPTE2P2	-	-	HGNC:HGNC:38076	13	13q14.3	transmembrane phosphoinositide 3-phosphatase and tensin homolog 2 pseudogene 2	pseudo	TPTE2P2	transmembrane phosphoinositide 3-phosphatase and tensin homolog 2 pseudogene 2	O	-	20201124	-
9606	644625	FUNDC2P3	-	-	HGNC:HGNC:37970	6	6q24.3	FUN14 domain containing 2 pseudogene 3	pseudo	FUNDC2P3	FUN14 domain containing 2 pseudogene 3	O	-	20201124	-
9606	644627	RPL21P107	-	RPL21_46_1336	HGNC:HGNC:36313|Ensembl:ENSG00000225239	13	13q34	ribosomal protein L21 pseudogene 107	pseudo	RPL21P107	ribosomal protein L21 pseudogene 107	O	-	20201124	-
9606	644632	BMS1P11	-	-	HGNC:HGNC:49156|Ensembl:ENSG00000225883	9	9q13	BMS1 pseudogene 11	pseudo	BMS1P11	BMS1 pseudogene 11	O	BMS1 homolog, ribosome assembly protein pseudogene|BMS1, ribosome biogenesis factor pseudogene 11|BMS1-like protein ENSP00000382360 pseudogene	20201124	-
9606	644634	LOC644634	-	-	-	1	1q21.2	uncharacterized LOC644634	ncRNA	-	-	-	family with sequence similarity 231 member D	20201124	-
9606	644637	NF1P6	-	NF1L4|NF1L6	HGNC:HGNC:7771	22	22q11.1	neurofibromin 1 pseudogene 6	pseudo	NF1P6	neurofibromin 1 pseudogene 6	O	neurofibromin 1-like 6|putative neurofibromin 1-like protein 4/6	20201124	-
9606	644649	APOOP5	-	-	HGNC:HGNC:48743	16	16q21	apolipoprotein O pseudogene 5	pseudo	APOOP5	apolipoprotein O pseudogene 5	O	-	20201124	-
9606	644651	HMGB1P25	-	-	HGNC:HGNC:39116	2	2p25.1	high mobility group box 1 pseudogene 25	pseudo	HMGB1P25	high mobility group box 1 pseudogene 25	O	-	20201124	-
9606	644656	LOC644656	-	-	Ensembl:ENSG00000268403	11	11p15.4	uncharacterized LOC644656	ncRNA	-	-	-	CTD-2371O3.3	20201124	-
9606	644659	HMGB1P22	-	-	HGNC:HGNC:39107	5	5q23.2	high mobility group box 1 pseudogene 22	pseudo	HMGB1P22	high mobility group box 1 pseudogene 22	O	-	20201124	-
9606	644660	RAD21-AS1	-	C8orf81|NCRNA00255	HGNC:HGNC:32158|Ensembl:ENSG00000253327	8	8q24.11	RAD21 antisense RNA 1	ncRNA	RAD21-AS1	RAD21 antisense RNA 1	O	RAD21 antisense RNA 1 (non-protein coding)	20201124	-
9606	644661	LOC644661	-	-	-	9	9q31.2	importin subunit alpha-1 pseudogene	pseudo	-	-	-	-	20201124	-
9606	644667	LOC644667	-	-	-	7	7q11.21	golgin A7 pseudogene	pseudo	-	-	-	-	20201124	-
9606	644669	LOC644669	-	-	Ensembl:ENSG00000215512	18	18p11.21	ankyrin repeat domain 30B pseudogene	pseudo	-	-	-	-	20201124	-
9606	644672	CLDN25	-	-	HGNC:HGNC:37218|Ensembl:ENSG00000228607	11	11q23.2	claudin 25	protein-coding	CLDN25	claudin 25	O	putative claudin-25	20201124	-
9606	644681	LOC644681	-	-	-	3	3q13.11	SSX family member 2 interacting protein pseudogene	pseudo	-	-	-	synovial sarcoma, X breakpoint 2 interacting protein pseudogene	20201124	-
9606	644684	BMS1P12	-	-	HGNC:HGNC:49157	9	9q21.11	BMS1 pseudogene 12	pseudo	BMS1P12	BMS1 pseudogene 12	O	BMS1 homolog, ribosome assembly protein pseudogene|BMS1, ribosome biogenesis factor pseudogene 12	20201124	-
9606	644694	CDRT15P2	-	CDRT15L1	HGNC:HGNC:34074	17	17p12	CDRT15 pseudogene 2	pseudo	CDRT15P2	CDRT15 pseudogene 2	O	CMT1A duplicated region transcript 15 pseudogene 2|CMT1A duplicated region transcript 15-like 1	20201124	-
9606	644714	LIMD1-AS1	-	-	HGNC:HGNC:44107	3	3p21.31	LIMD1 antisense RNA 1	ncRNA	LIMD1-AS1	LIMD1 antisense RNA 1	O	LIMD1 antisense RNA 1 (non-protein coding)	20201124	-
9606	644716	BMS1P13	-	BMS1P14	HGNC:HGNC:49158|Ensembl:ENSG00000231701	9	9q21.11	BMS1 pseudogene 13	pseudo	BMS1P13	BMS1 pseudogene 13	O	BMS1 homolog, ribosome assembly protein pseudogene|BMS1 pseudogene 14|BMS1, ribosome biogenesis factor pseudogene 13	20201124	-
9606	644717	SAGE2P	-	-	HGNC:HGNC:51337	X	Xq26.3	sarcoma antigen 2, pseudogene	pseudo	SAGE2P	sarcoma antigen 2, pseudogene	O	putative SAGE1-like protein	20201124	-
9606	644721	LOC644721	-	-	-	4	4q23	ribosomal protein L7 like 1 pseudogene	pseudo	-	-	-	-	20201124	-
9606	644731	IGKV1OR-3	-	IGKV1/OR-3|IGKV1OR3|IGKVPZ3	HGNC:HGNC:5762|IMGT/GENE-DB:IGKV1/OR-3	9	9q21.11	immunoglobulin kappa variable 1/OR-3 (pseudogene)	pseudo	IGKV1OR-3	immunoglobulin kappa variable 1/OR-3 (pseudogene)	O	immunoglobulin kappa variable 1-5 (IGKV1-5) pseudogene|immunoglobulin kappa variable region pseudogene Z3	20201124	-
9606	644739	WASF4P	-	WASF4	HGNC:HGNC:20801	X	Xp11.23	WASP family member 4, pseudogene	pseudo	WASF4P	WASP family member 4, pseudogene	O	WAS protein family member 2 pseudogene|WAS protein family member 4, pseudogene	20201124	-
9606	644743	KRT8P47	-	-	HGNC:HGNC:44461|Ensembl:ENSG00000271647	1	1p34.1	keratin 8 pseudogene 47	pseudo	KRT8P47	keratin 8 pseudogene 47	O	-	20201124	-
9606	644745	HSPD1P4	-	HSPD1-5P	HGNC:HGNC:35146	12	12q13.3	heat shock protein family D (Hsp60) member 1 pseudogene 4	pseudo	HSPD1P4	heat shock protein family D (Hsp60) member 1 pseudogene 4	O	heat shock 60kDa protein 1 (chaperonin) pseudogene 4	20201124	-
9606	644746	LOC644746	-	-	Ensembl:ENSG00000257392	12	12q23.3	ret finger protein like 3 pseudogene	pseudo	-	-	-	-	20201124	-
9606	644754	BOLA3P3	-	-	HGNC:HGNC:51442	5	5q23.2	bolA family member 3 pseudogene 3	pseudo	BOLA3P3	bolA family member 3 pseudogene 3	O	-	20201124	-
9606	644758	PABPC1P13	-	-	HGNC:HGNC:37995	16	16p11.2	poly(A) binding protein cytoplasmic 1 pseudogene 13	pseudo	PABPC1P13	poly(A) binding protein cytoplasmic 1 pseudogene 13	O	polyadenylate-binding protein 1 pseudogene	20201124	-
9606	644759	TMPRSS11GP	-	-	HGNC:HGNC:42983|Ensembl:ENSG00000229009	4	4q13.2	transmembrane serine protease 11G, pseudogene	pseudo	TMPRSS11GP	transmembrane serine protease 11G, pseudogene	O	serine protease Desc4 pseudogene|transmembrane protease, serine 11G, pseudogene	20201124	-
9606	644761	PIGHP1	-	-	HGNC:HGNC:45152	15	15q22.2	phosphatidylinositol glycan anchor biosynthesis class H pseudogene 1	pseudo	PIGHP1	phosphatidylinositol glycan anchor biosynthesis class H pseudogene 1	O	-	20201124	-
9606	644762	MFFP2	-	-	HGNC:HGNC:54540	5	5q32	MFF pseudogene 2	pseudo	MFFP2	MFF pseudogene 2	O	mitochondrial fission factor pseudogene	20201124	-
9606	644768	SLC9B1P4	-	-	HGNC:HGNC:43583	22	22q11.1	solute carrier family 9 member B1 pseudogene 4	pseudo	SLC9B1P4	solute carrier family 9 member B1 pseudogene 4	O	Na+/H+ exchanger domain containing 1 pseudogene|solute carrier family 9, subfamily B (NHA1, cation proton antiporter 1), member 1 pseudogene 4|solute carrier family 9, subfamily B (cation proton antiporter 2), member 1 pseudogene 4	20201124	-
9606	644773	ACTR3BP6	-	-	HGNC:HGNC:38683	22	22q11.1	ACTR3B pseudogene 6	pseudo	ACTR3BP6	ACTR3B pseudogene 6	O	ARP3 actin-related protein 3 homolog B pseudogene 6	20201124	-
9606	644776	RAD52P1	-	-	HGNC:HGNC:54559	2	2q31.2	RAD52 pseudogene 1	pseudo	RAD52P1	RAD52 pseudogene 1	O	RAD52 homolog pseudogene	20201124	-
9606	644777	MEP1AP2	-	MEP1AL2	HGNC:HGNC:7017	9	9q21.11	meprin A subunit alpha pseudogene 2	pseudo	MEP1AP2	meprin A subunit alpha pseudogene 2	O	meprin A, alpha (PABA peptide hydrolase) pseudogene|meprin A, alpha pseudogene 2|meprin A, alpha-like 2 (pseudogene)	20200313	-
9606	644790	RPS15AP11	-	RPS15A_3_41	HGNC:HGNC:36707|Ensembl:ENSG00000234093	1	1p34.1	ribosomal protein S15a pseudogene 11	pseudo	RPS15AP11	ribosomal protein S15a pseudogene 11	O	-	20201124	-
9606	644794	LINC02604	-	lncHERG	HGNC:HGNC:53972	7	7q11.21	long intergenic non-protein coding RNA 2604	ncRNA	LINC02604	long intergenic non-protein coding RNA 2604	O	highly expressed long noncoding RNA in glioblastoma	20201124	-
9606	644809	C15orf56	-	-	HGNC:HGNC:33868|Ensembl:ENSG00000176753	15	15q15.1	chromosome 15 putative open reading frame 56	ncRNA	C15orf56	chromosome 15 putative open reading frame 56	O	-	20201218	-
9606	644815	FAM83G	-	PAWS1	MIM:615886|HGNC:HGNC:32554|Ensembl:ENSG00000188522	17	17p11.2	family with sequence similarity 83 member G	protein-coding	FAM83G	family with sequence similarity 83 member G	O	protein FAM83G|protein associated with SMAD1	20201124	-
9606	644820	EEF1B2P3	-	EEF1B4	HGNC:HGNC:3210|Ensembl:ENSG00000232472	X	Xp22.11	eukaryotic translation elongation factor 1 beta 2 pseudogene 3	pseudo	EEF1B2P3	eukaryotic translation elongation factor 1 beta 2 pseudogene 3	O	eukaryotic translation elongation factor 1 beta 4 (pseudogene)|hCG1983058	20201124	-
9606	644834	RPL36AP36	-	RPL36A_13_1022	HGNC:HGNC:36326	10	10p13	ribosomal protein L36a pseudogene 36	pseudo	RPL36AP36	ribosomal protein L36a pseudogene 36	O	-	20201124	-
9606	644838	LINC01829	-	-	HGNC:HGNC:52635|Ensembl:ENSG00000236780	2	2p14	long intergenic non-protein coding RNA 1829	ncRNA	LINC01829	long intergenic non-protein coding RNA 1829	O	-	20201124	-
9606	644844	PHGR1	-	-	HGNC:HGNC:37226|Ensembl:ENSG00000233041	15	15q15.1	proline, histidine and glycine rich 1	protein-coding	PHGR1	proline, histidine and glycine rich 1	O	proline, histidine and glycine-rich protein 1|proline-histidine-glycin-rich protein 1|proline/histidine/glycine-rich 1	20201124	-
9606	644850	PDCL3P5	-	-	HGNC:HGNC:44506	6	6q25.1	PDCL3 pseudogene 5	pseudo	PDCL3P5	PDCL3 pseudogene 5	O	phosducin-like 3 pseudogene 5	20201124	-
9606	644861	NBPF13P	-	-	HGNC:HGNC:31995	1	1q21.1	NBPF member 13, pseudogene	pseudo	NBPF13P	NBPF member 13, pseudogene	O	neuroblastoma breakpoint family member 13, pseudogene	20201124	-
9606	644862	RPS28P3	-	RPS28_2_172	HGNC:HGNC:36589	1	1q42.13	ribosomal protein S28 pseudogene 3	pseudo	RPS28P3	ribosomal protein S28 pseudogene 3	O	-	20201124	-
9606	644871	TRAF6P1	-	-	HGNC:HGNC:45032	10	10q21.1	TNF receptor associated factor 6 pseudogene 1	pseudo	TRAF6P1	TNF receptor associated factor 6 pseudogene 1	O	TNF receptor-associated factor 6, E3 ubiquitin protein ligase pseudogene	20201124	-
9606	644873	LINC01184	-	-	HGNC:HGNC:49565|Ensembl:ENSG00000245937	5	5q23.3	long intergenic non-protein coding RNA 1184	ncRNA	LINC01184	long intergenic non-protein coding RNA 1184	O	-	20201124	-
9606	644877	CACYBPP2	-	-	HGNC:HGNC:45123	2	2q32.1	calcyclin binding protein pseudogene 2	pseudo	CACYBPP2	calcyclin binding protein pseudogene 2	O	-	20201124	-
9606	644881	RARRES2P4	-	-	HGNC:HGNC:48703	4	4q35.2	retinoic acid receptor responder 2 pseudogene 4	pseudo	RARRES2P4	retinoic acid receptor responder 2 pseudogene 4	O	retinoic acid receptor responder (tazarotene induced) 2 pseudogene 4	20201124	-
9606	644890	MEIG1	-	SPATA39|bA2K17.3	MIM:614174|HGNC:HGNC:23429|Ensembl:ENSG00000197889	10	10p13	meiosis/spermiogenesis associated 1	protein-coding	MEIG1	meiosis/spermiogenesis associated 1	O	meiosis expressed gene 1 protein homolog|meiosis expressed gene 1 homolog|spermatogenesis associated 39	20201213	-
9606	644893	LOC644893	-	-	-	X	Xp11.21	MAGE family member E1 pseudogene	pseudo	-	-	-	melanoma antigen family E, 1 pseudogene|melanoma antigen family E1 pseudogene	20201124	-
9606	644896	RPL7P7	-	RPL7_1_7	HGNC:HGNC:36895|Ensembl:ENSG00000224315	1	1p36.23	ribosomal protein L7 pseudogene 7	pseudo	RPL7P7	ribosomal protein L7 pseudogene 7	O	-	20201124	-
9606	644899	TERF2IPP1	-	-	HGNC:HGNC:19258	22	22q11.21	TERF2 interacting protein pseudogene 1	pseudo	TERF2IPP1	TERF2 interacting protein pseudogene 1	O	telomeric repeat binding factor 2, interacting protein pseudogene 1	20201124	-
9606	644903	GCC2-AS1	-	-	HGNC:HGNC:28126|Ensembl:ENSG00000214184	2	2q12.3	GCC2 antisense RNA 1	ncRNA	GCC2-AS1	GCC2 antisense RNA 1	O	-	20201124	-
9606	644906	MDH1P2	-	-	HGNC:HGNC:54969	6	6p22.3	MDH1 pseudogene 2	pseudo	MDH1P2	MDH1 pseudogene 2	O	malate dehydrogenase 1, NAD (soluble) pseudogene	20201124	-
9606	644907	RPL32P18	-	RPL32_8_807	HGNC:HGNC:36301|Ensembl:ENSG00000146677	7	7p13	ribosomal protein L32 pseudogene 18	pseudo	RPL32P18	ribosomal protein L32 pseudogene 18	O	-	20201124	-
9606	644909	LOC644909	-	-	Ensembl:ENSG00000227158	17	17p11.2	ligand of numb-protein X 1, E3 ubiquitin protein ligase pseudogene	pseudo	-	-	-	-	20201124	-
9606	644911	RPL10P5	-	RPL10_1_257	HGNC:HGNC:35724|Ensembl:ENSG00000235644	2	2q13	ribosomal protein L10 pseudogene 5	pseudo	RPL10P5	ribosomal protein L10 pseudogene 5	O	-	20201124	-
9606	644914	H3P16	-	H3F3AP6|p21	HGNC:HGNC:42982	4	4q31.1	H3 histone pseudogene 16	pseudo	H3P16	H3 histone pseudogene 16	O	H3 histone, family 3A pseudogene|H3 histone, family 3A, pseudogene 6	20201124	-
9606	644915	METTL15P2	-	-	HGNC:HGNC:39559	12	12q14.1	methyltransferase like 15 pseudogene 2	pseudo	METTL15P2	methyltransferase like 15 pseudogene 2	O	methyltransferase 5 domain containing 1 pseudogene	20201124	-
9606	644919	LINC02315	-	-	HGNC:HGNC:53234	14	14q21.1	long intergenic non-protein coding RNA 2315	ncRNA	LINC02315	long intergenic non-protein coding RNA 2315	O	-	20201124	-
9606	644924	GOT2P6	-	-	HGNC:HGNC:54891|Ensembl:ENSG00000214745	X	Xp11.21	GOT2 pseudogene 6	pseudo	GOT2P6	GOT2 pseudogene 6	O	glutamic-oxaloacetic transaminase 2, mitochondrial (aspartate aminotransferase 2) pseudogene	20201124	-
9606	644928	RPS26P15	-	RPS26_1_56	HGNC:HGNC:35680	1	1p32.2	ribosomal protein S26 pseudogene 15	pseudo	RPS26P15	ribosomal protein S26 pseudogene 15	O	-	20201124	-
9606	644934	RPS26P50	-	RPS26_18_1443	HGNC:HGNC:35615	15	15q22.31	ribosomal protein S26 pseudogene 50	pseudo	RPS26P50	ribosomal protein S26 pseudogene 50	O	-	20201124	-
9606	644935	ELF2P4	-	-	HGNC:HGNC:33540	2	2q32.1	ELF2 pseudogene 4	pseudo	ELF2P4	ELF2 pseudogene 4	O	E74-like factor 2 (ets domain transcription factor) pseudogene|E74-like factor 2 pseudogene 4|ELF2P4 pseudogene	20201124	-
9606	644936	LOC644936	-	-	-	5	5q14.1	actin beta pseudogene	pseudo	-	-	-	cytoplasmic beta-actin pseudogene	20201124	-
9606	644937	RPL10P8	-	-	HGNC:HGNC:52344|Ensembl:ENSG00000254012	5	5q35.1	ribosomal protein L10 pseudogene 8	pseudo	RPL10P8	ribosomal protein L10 pseudogene 8	O	-	20201124	-
9606	644943	RASSF10	-	-	MIM:614713|HGNC:HGNC:33984|Ensembl:ENSG00000189431	11	11p15.3	Ras association domain family member 10	protein-coding	RASSF10	Ras association domain family member 10	O	ras association domain-containing protein 10|Ras association (RalGDS/AF-6) domain family (N-terminal) member 10	20201213	-
9606	644945	KRT16P3	-	KERSMCR	HGNC:HGNC:37808|Ensembl:ENSG00000214822	17	17p11.2	keratin 16 pseudogene 3	pseudo	KRT16P3	keratin 16 pseudogene 3	O	-	20201124	-
9606	644961	ACTG1P20	-	-	HGNC:HGNC:51500	1	1p36.11	actin gamma 1 pseudogene 20	pseudo	ACTG1P20	actin gamma 1 pseudogene 20	O	actin, beta pseudogene|actin, gamma 1 pseudogene	20201124	-
9606	644962	TNRC18P1	-	-	HGNC:HGNC:43881	4	4q31.21	trinucleotide repeat containing 18 pseudogene 1	pseudo	TNRC18P1	trinucleotide repeat containing 18 pseudogene 1	O	-	20201124	-
9606	644972	RPS3AP26	-	RPS3A_11_824	HGNC:HGNC:36513|Ensembl:ENSG00000214389	7	7q21.3	RPS3A pseudogene 26	pseudo	RPS3AP26	RPS3A pseudogene 26	O	ribosomal protein S3a pseudogene 26	20201124	-
9606	644974	ALG1L2	-	-	HGNC:HGNC:37258|Ensembl:ENSG00000251287	3	3q22.1	ALG1 chitobiosyldiphosphodolichol beta-mannosyltransferase like 2	protein-coding	ALG1L2	ALG1 chitobiosyldiphosphodolichol beta-mannosyltransferase like 2	O	putative glycosyltransferase ALG1L2|asparagine-linked glycosylation 1-like 2	20201124	-
9606	644988	ABHD17AP6	-	FAM108A7P	HGNC:HGNC:34044	17	17p11.2	ABHD17A pseudogene 6	pseudo	ABHD17AP6	ABHD17A pseudogene 6	O	abhydrolase domain containing 17A pseudogene 6|family with sequence similarity 108, member A7, pseudogene	20201124	-
9606	644990	THRB-AS1	-	-	HGNC:HGNC:44515	3	3p24.2	THRB antisense RNA 1	ncRNA	THRB-AS1	THRB antisense RNA 1	O	-	20201124	-
9606	644994	SMIM23	-	C5orf50	HGNC:HGNC:34440|Ensembl:ENSG00000185662	5	5q35.1	small integral membrane protein 23	protein-coding	SMIM23	small integral membrane protein 23	O	small integral membrane protein 23|CTB-78H18.1	20201124	-
9606	644996	RPL32P22	-	RPL32_14_1010	HGNC:HGNC:36694|Ensembl:ENSG00000213529	9	9q32	ribosomal protein L32 pseudogene 22	pseudo	RPL32P22	ribosomal protein L32 pseudogene 22	O	-	20201124	-
9606	644997	PIK3CD-AS1	-	C1orf200	HGNC:HGNC:32346|Ensembl:ENSG00000179840	1	1p36.22	PIK3CD antisense RNA 1	ncRNA	PIK3CD-AS1	PIK3CD antisense RNA 1	O	-	20201217	-
9606	644998	KRT8P19	-	-	HGNC:HGNC:33371|Ensembl:ENSG00000257528	12	12q14.1	keratin 8 pseudogene 19	pseudo	KRT8P19	keratin 8 pseudogene 19	O	-	20201124	-
9606	645000	RPS3P6	-	RPS3_2_1244	HGNC:HGNC:36061|Ensembl:ENSG00000213363	12	12q14.1	ribosomal protein S3 pseudogene 6	pseudo	RPS3P6	ribosomal protein S3 pseudogene 6	O	-	20201124	-
9606	645001	HNRNPA1P52	-	-	HGNC:HGNC:48782	19	19q13.2	heterogeneous nuclear ribonucleoprotein A1 pseudogene 52	pseudo	HNRNPA1P52	heterogeneous nuclear ribonucleoprotein A1 pseudogene 52	O	-	20201124	-
9606	645015	ALG1L8P	-	-	HGNC:HGNC:44377|Ensembl:ENSG00000227620	11	11q13.2	ALG1 like 8, pseudogene	pseudo	ALG1L8P	ALG1 like 8, pseudogene	O	asparagine-linked glycosylation 1 homolog pseudogene|asparagine-linked glycosylation 1, beta-1,4-mannosyltransferase homolog pseudogene|asparagine-linked glycosylation 1-like 8, pseudogene|beta-1,4-mannosyltransferase pseudogene	20201209	-
9606	645018	RPS2P20	-	RPS2_7_524	HGNC:HGNC:35992|Ensembl:ENSG00000228981	4	4q31.21	ribosomal protein S2 pseudogene 20	pseudo	RPS2P20	ribosomal protein S2 pseudogene 20	O	-	20201124	-
9606	645024	GAPDHP59	-	GAPDHL3|GAPDL3	HGNC:HGNC:4152	2	2q32.1	glyceraldehyde-3-phosphate dehydrogenase pseudogene 59	pseudo	GAPDHP59	glyceraldehyde-3-phosphate dehydrogenase pseudogene 59	O	glyceraldehyde-3-phosphate dehydrogenase-like 3, pseudogene	20201124	-
9606	645027	EVPLL	-	-	HGNC:HGNC:35236|Ensembl:ENSG00000214860	17	17p11.2	envoplakin like	protein-coding	EVPLL	envoplakin like	O	envoplakin-like protein	20201124	-
9606	645030	NFIA-AS1	-	-	HGNC:HGNC:40402|Ensembl:ENSG00000237853	1	1p31.3	NFIA antisense RNA 1	ncRNA	NFIA-AS1	NFIA antisense RNA 1	O	RP5-833A20.1	20201124	-
9606	645037	GAGE2B	-	CT4.2|GAGE-2|GAGE-2B	MIM:300726|HGNC:HGNC:31957	X	Xp11.23	G antigen 2B	protein-coding	GAGE2B	G antigen 2B	O	G antigen 2B/2C|cancer/testis antigen 4.2|g antigen 2A/2B	20200722	-
9606	645051	GAGE13	-	GAGE-12A|GAGE-13|GAGE12A	MIM:300734|HGNC:HGNC:29081|Ensembl:ENSG00000274274	X	Xp11.23	G antigen 13	protein-coding	GAGE13	G antigen 13	O	G antigen 13|G antigen 12A	20210113	-
9606	645054	RPL6P4	-	RPL6_3_194	HGNC:HGNC:36344|Ensembl:ENSG00000226080	2	2p25.1	ribosomal protein L6 pseudogene 4	pseudo	RPL6P4	ribosomal protein L6 pseudogene 4	O	-	20201124	-
9606	645065	RPEP2	-	-	HGNC:HGNC:44521|Ensembl:ENSG00000234158	3	3p24.2	ribulose-5-phosphate-3-epimerase pseudogene 2	pseudo	RPEP2	ribulose-5-phosphate-3-epimerase pseudogene 2	O	-	20201124	-
9606	645073	GAGE12G	-	AL4|CT4.7|GAGE-12G	MIM:300731|HGNC:HGNC:31907|Ensembl:ENSG00000215269	X	Xp11.23	G antigen 12G	protein-coding	GAGE12G	G antigen 12G	O	G antigen 12G|G antigen 12F/G/I|G antigen 12I|cancer/testis antigen 4.7	20210113	-
9606	645078	COL25A1-DT	-	ZCCHC23	HGNC:HGNC:32963|Ensembl:ENSG00000246774	4	4q25	COL25A1 divergent transcript	ncRNA	COL25A1-DT	COL25A1 divergent transcript	O	zinc finger CCHC domain-containing protein 23|zinc finger CCHC-type containing 23	20201124	-
9606	645084	DBF4P1	-	-	HGNC:HGNC:45059	10	10q21.3	DBF4 zinc finger pseudogene 1	pseudo	DBF4P1	DBF4 zinc finger pseudogene 1	O	DBF4 homolog pseudogene 1|hCG2024596	20201124	-
9606	645086	LOC645086	-	-	-	14	14q21.2	chromosome 11 open reading frame 58 pseudogene	pseudo	-	-	-	-	20201124	-
9606	645094	MYL12BP1	-	-	HGNC:HGNC:51649	15	15q15.2	MYL12B pseudogene 1	pseudo	MYL12BP1	MYL12B pseudogene 1	O	myosin light chain 12B pseudogene 1|myosin, light chain 12B, regulatory pseudogene	20201125	-
9606	645104	CLRN2	-	-	MIM:618988|HGNC:HGNC:33939|Ensembl:ENSG00000249581	4	4p15.32	clarin 2	protein-coding	CLRN2	clarin 2	O	clarin-2	20201124	-
9606	645108	NACAP5	-	-	HGNC:HGNC:49492|Ensembl:ENSG00000249488	4	4p15.32	NACA pseudogene 5	pseudo	NACAP5	NACA pseudogene 5	O	nascent polypeptide associated complex alpha subunit pseudogene 5|nascent-polypeptide-associated complex alpha polypeptide pseudogene 5	20201124	-
9606	645120	AIFM1P1	-	-	HGNC:HGNC:44884|Ensembl:ENSG00000225509	10	10p12.31	AIFM1 pseudogene 1	pseudo	AIFM1P1	AIFM1 pseudogene 1	O	apoptosis inducing factor, mitochondria associated 1 pseudogene 1|apoptosis-inducing factor, mitochondrion-associated, 1 pseudogene 1	20201209	-
9606	645121	CCNI2	-	-	HGNC:HGNC:33869|Ensembl:ENSG00000205089	5	5q31.1	cyclin I family member 2	protein-coding	CCNI2	cyclin I family member 2	O	cyclin-I2	20201124	-
9606	645126	PFN1P6	-	PFN1P7	HGNC:HGNC:42988	1	1q21.1	profilin 1 pseudogene 6	pseudo	PFN1P6	profilin 1 pseudogene 6	O	profilin 1 pseudogene 7	20201124	-
9606	645129	ZBTB45P1	-	-	HGNC:HGNC:49227	2	2q13	zinc finger and BTB domain containing 45 pseudogene 1	pseudo	ZBTB45P1	zinc finger and BTB domain containing 45 pseudogene 1	O	-	20201124	-
9606	645135	LOC645135	-	-	-	2	2q13	zinc finger protein 532 pseudogene	pseudo	-	-	-	-	20201124	-
9606	645136	MYCLP2	-	-	HGNC:HGNC:48924	X	Xp11.21	MYCL pseudogene 2	pseudo	MYCLP2	MYCL pseudogene 2	O	v-myc myelocytomatosis viral oncogene homolog 1, lung carcinoma derived pseudogene	20201124	-
9606	645139	LOC645139	-	-	-	17	17p11.2	poly(A) binding protein interacting protein 1 pseudogene	pseudo	-	-	-	-	20201124	-
9606	645142	PPIAL4D	-	-	HGNC:HGNC:33998|Ensembl:ENSG00000256374	1	1q21.1	peptidylprolyl isomerase A like 4D	protein-coding	PPIAL4D	peptidylprolyl isomerase A like 4D	O	peptidyl-prolyl cis-trans isomerase A-like 4D|PPIase A-like 4D|peptidylprolyl isomerase A (cyclophilin A)-like 4D	20201124	-
9606	645145	ZBED1P1	-	ZBED1P	HGNC:HGNC:44004	4	4q25	zinc finger BED-type containing 1 pseudogene 1	pseudo	ZBED1P1	zinc finger BED-type containing 1 pseudogene 1	O	-	20201124	-
9606	645157	RPL21P61	-	RPL21_24_663	HGNC:HGNC:36712|Ensembl:ENSG00000217379	6	6p22.3	ribosomal protein L21 pseudogene 61	pseudo	RPL21P61	ribosomal protein L21 pseudogene 61	O	-	20201124	-
9606	645158	CBX3P2	-	-	HGNC:HGNC:42874|Ensembl:ENSG00000266405	18	18p11.32	chromobox 3 pseudogene 2	pseudo	CBX3P2	chromobox 3 pseudogene 2	O	chromobox homolog 3 (HP1 gamma homolog, Drosophila) pseudogene|chromobox homolog 3 pseudogene 2	20201124	-
9606	645160	RPL5P30	-	RPL5_16_1181	HGNC:HGNC:35837|Ensembl:ENSG00000243431	11	11q23.3	ribosomal protein L5 pseudogene 30	pseudo	RPL5P30	ribosomal protein L5 pseudogene 30	O	-	20201124	-
9606	645161	RPL12P8	-	RPL12_10_1052|bA57G10.3	HGNC:HGNC:23735|Ensembl:ENSG00000219932	10	10q21.3	ribosomal protein L12 pseudogene 8	pseudo	RPL12P8	ribosomal protein L12 pseudogene 8	O	-	20201124	-
9606	645163	LOC645163	-	-	-	17	17q22	phosphatidylinositol 4-kinase type 2 alpha pseudogene	pseudo	-	-	-	-	20201124	-
9606	645166	LSP1P5	-	-	HGNC:HGNC:50697	1	1q21.1	LSP1 pseudogene 5	pseudo	LSP1P5	LSP1 pseudogene 5	O	-	20201124	-
9606	645173	RPS2P48	-	RPS2_26_1559	HGNC:HGNC:35985|Ensembl:ENSG00000233380	17	17q22	ribosomal protein S2 pseudogene 48	pseudo	RPS2P48	ribosomal protein S2 pseudogene 48	O	-	20201124	-
9606	645174	RPL21P46	-	RPL21_14_463	HGNC:HGNC:35687|Ensembl:ENSG00000241612	4	4p15.31	ribosomal protein L21 pseudogene 46	pseudo	RPL21P46	ribosomal protein L21 pseudogene 46	O	-	20201124	-
9606	645175	MEMO1P2	-	-	HGNC:HGNC:38502	6	6q23.3	mediator of cell motility 1 pseudogene 2	pseudo	MEMO1P2	mediator of cell motility 1 pseudogene 2	O	-	20201124	-
9606	645177	LOC645177	-	-	-	12	12p12.1	uncharacterized LOC645177	protein-coding	-	-	-	uncharacterized protein LOC645177	20201124	-
9606	645180	FAM214BP1	-	-	HGNC:HGNC:54597|Ensembl:ENSG00000240487	3	3q13.31	family with sequence similarity 214 member B pseudogene	pseudo	FAM214BP1	FAM214B pseudogene 1	O	-	20201124	-
9606	645181	LOC645181	-	-	-	5	5q14.3	PDGFA associated protein 1 pseudogene	pseudo	-	-	-	-	20201124	-
9606	645188	LOC645188	-	SPANX-L	Ensembl:ENSG00000223438	X	Xq27.2	uncharacterized LOC645188	ncRNA	-	-	-	-	20201208	-
9606	645191	LINGO3	-	LERN2|LRRN6B	MIM:609792|HGNC:HGNC:21206|Ensembl:ENSG00000220008	19	19p13.3	leucine rich repeat and Ig domain containing 3	protein-coding	LINGO3	leucine rich repeat and Ig domain containing 3	O	leucine-rich repeat and immunoglobulin-like domain-containing nogo receptor-interacting protein 3|leucine rich repeat neuronal 6B|leucine-rich repeat neuronal protein 2|leucine-rich repeat neuronal protein 6B	20201124	-
9606	645201	HMGB1P26	-	-	HGNC:HGNC:39117	1	1q42.13	high mobility group box 1 pseudogene 26	pseudo	HMGB1P26	high mobility group box 1 pseudogene 26	O	-	20201124	-
9606	645202	LOC645202	-	-	Ensembl:ENSG00000237850	15	15q13.1	golgin A6 family-like	protein-coding	-	-	-	golgin A6 family-like	20201124	-
9606	645203	TMEM14DP	-	TMEM14D|bA524O24.3	HGNC:HGNC:15660	10	10q21.3	transmembrane protein 14D, pseudogene	pseudo	TMEM14DP	transmembrane protein 14D, pseudogene	O	transmembrane protein 14B pseudogene	20201124	-
9606	645204	HNRNPMP1	-	-	HGNC:HGNC:48745|Ensembl:ENSG00000259335	15	15q15.3	heterogeneous nuclear ribonucleoprotein M pseudogene 1	pseudo	HNRNPMP1	heterogeneous nuclear ribonucleoprotein M pseudogene 1	O	-	20201124	-
9606	645206	LINC00693	-	-	HGNC:HGNC:44526	3	3p24.1	long intergenic non-protein coding RNA 693	ncRNA	LINC00693	long intergenic non-protein coding RNA 693	O	-	20201124	-
9606	645207	EIF4E2P2	-	-	HGNC:HGNC:51464	3	3q13.31	eukaryotic translation initiation factor 4E family member 2 pseudogene 2	pseudo	EIF4E2P2	eukaryotic translation initiation factor 4E family member 2 pseudogene 2	O	-	20201124	-
9606	645212	EIF3J-DT	-	EIF3J-AS1	HGNC:HGNC:48616|Ensembl:ENSG00000179523	15	15q21.1	EIF3J divergent transcript	ncRNA	EIF3J-DT	EIF3J divergent transcript	O	EIF3J antisense RNA 1 (head to head)	20201124	-
9606	645220	ADIPOR1P1	-	-	HGNC:HGNC:44910	10	10p12.31	adiponectin receptor 1 pseudogene 1	pseudo	ADIPOR1P1	adiponectin receptor 1 pseudogene 1	O	adiponectin receptor 2 pseudogene	20201124	-
9606	645224	RPL29P17	-	RPL29_8_665	HGNC:HGNC:36910	6	6p22.3	ribosomal protein L29 pseudogene 17	pseudo	RPL29P17	ribosomal protein L29 pseudogene 17	O	-	20201124	-
9606	645233	TDGP1	-	-	HGNC:HGNC:49891	12	12p12.1	thymine-DNA glycosylase pseudogene 1	pseudo	TDGP1	thymine-DNA glycosylase pseudogene 1	O	-	20201124	-
9606	645249	MNX1-AS1	-	CCAT5|MAYA	HGNC:HGNC:48954|Ensembl:ENSG00000243479	7	7q36.3	MNX1 antisense RNA 1 (head to head)	ncRNA	MNX1-AS1	MNX1 antisense RNA 1 (head to head)	O	MST1/2-antagonizing lncRNA for YAP activation	20210118	-
9606	645251	CBX1P1	-	-	HGNC:HGNC:38655	X	Xq11.1	chromobox 1 pseudogene 1	pseudo	CBX1P1	chromobox 1 pseudogene 1	O	chromobox homolog 1 (HP1 beta homolog Drosophila ) pseudogene|chromobox homolog 1 pseudogene 1	20201124	-
9606	645256	GAPDHP66	-	GAPDHL11|GAPDL11	HGNC:HGNC:4144	18	18p11.31	glyceraldehyde-3-phosphate dehydrogenase pseudogene 66	pseudo	GAPDHP66	glyceraldehyde-3-phosphate dehydrogenase pseudogene 66	O	glyceraldehyde-3-phosphate dehydrogenase-like 11, pseudogene	20201124	-
9606	645257	RPL7AP37	-	RPL7A_15_759	HGNC:HGNC:36507|Ensembl:ENSG00000213109	6	6q23.3	ribosomal protein L7a pseudogene 37	pseudo	RPL7AP37	ribosomal protein L7a pseudogene 37	O	-	20201124	-
9606	645261	LOC645261	-	-	-	5	5q14.3	PP565	ncRNA	-	-	-	-	20201124	-
9606	645264	OSTCP4	-	-	HGNC:HGNC:42866	4	4q25	oligosaccharyltransferase complex subunit pseudogene 4	pseudo	OSTCP4	oligosaccharyltransferase complex subunit pseudogene 4	O	-	20201124	-
9606	645266	LOC645266	-	-	Ensembl:ENSG00000229817	9	9q32	pre-mRNA processing factor 4B pseudogene	pseudo	-	-	-	PRP4 pre-mRNA processing factor 4 homolog B pseudogene	20201124	-
9606	645269	TMEM256P1	-	-	HGNC:HGNC:45087	10	10q22.1	transmembrane protein 256 pseudogene 1	pseudo	TMEM256P1	transmembrane protein 256 pseudogene 1	O	-	20201124	-
9606	645272	LOC645272	-	-	-	7	7q36.3	adenosylmethionine decarboxylase 1 pseudogene	pseudo	-	-	-	-	20201124	-
9606	645280	SMPD4P1	-	-	HGNC:HGNC:39673	22	22q11.21	sphingomyelin phosphodiesterase 4 pseudogene 1	pseudo	SMPD4P1	sphingomyelin phosphodiesterase 4 pseudogene 1	O	sphingomyelin phosphodiesterase 4, neutral membrane (neutral sphingomyelinase-3) pseudogene 1	20201124	-
9606	645292	HMGB1P6	-	HMG1L6|HMGB1L6	HGNC:HGNC:4998	15	15q23	high mobility group box 1 pseudogene 6	pseudo	HMGB1P6	high mobility group box 1 pseudogene 6	O	high-mobility group (nonhistone chromosomal) protein 1-like 6 pseudogene|high-mobility group box 1-like 6	20201124	-
9606	645296	RPL17P39	-	RPL17_14_1450|hCG2004593	HGNC:HGNC:36427|Ensembl:ENSG00000212664	15	15q23	ribosomal protein L17 pseudogene 39	pseudo	RPL17P39	ribosomal protein L17 pseudogene 39	O	-	20201209	-
9606	645297	MRGPRX12P	-	-	HGNC:HGNC:54336|Ensembl:ENSG00000254857	11	11p15.1	MAS related GPR family member X12, pseudogene	pseudo	MRGPRX12P	MAS related GPR family member X12, pseudogene	O	MAS related GPR family member X2 pseudogene|MAS-related GPR, member X2 pseudogene	20201124	-
9606	645299	RPS10P24	-	RPS10_9_1493	HGNC:HGNC:35989|Ensembl:ENSG00000241183	16	16q22.1	ribosomal protein S10 pseudogene 24	pseudo	RPS10P24	ribosomal protein S10 pseudogene 24	O	-	20201124	-
9606	645311	EEF1GP7	-	-	HGNC:HGNC:44562|Ensembl:ENSG00000236290	1	1p32.3	eukaryotic translation elongation factor 1 gamma pseudogene 7	pseudo	EEF1GP7	eukaryotic translation elongation factor 1 gamma pseudogene 7	O	-	20201124	-
9606	645312	GLTPP1	-	-	HGNC:HGNC:33991	11	11p15.1	glycolipid transfer protein pseudogene 1	pseudo	GLTPP1	glycolipid transfer protein pseudogene 1	O	-	20201124	-
9606	645313	SCDP1	-	SCDP	HGNC:HGNC:10572	17	17p11.2	stearoyl-CoA desaturase pseudogene 1	pseudo	SCDP1	stearoyl-CoA desaturase pseudogene 1	O	stearoyl-CoA desaturase (delta-9-desaturase) pseudogene 1	20201124	-
9606	645314	DNAJC17P1	-	-	HGNC:HGNC:54782	2	2q32.3	DNAJC17 pseudogene 1	pseudo	DNAJC17P1	DNAJC17 pseudogene 1	O	DnaJ (Hsp40) homolog, subfamily C, member 17 pseudogene|DnaJ heat shock protein family (Hsp40) member C17 pseudogene	20201124	-
9606	645317	CHCHD2P6	-	-	HGNC:HGNC:39590	1	1p36.21	coiled-coil-helix-coiled-coil-helix domain containing 2 pseudogene 6	pseudo	CHCHD2P6	coiled-coil-helix-coiled-coil-helix domain containing 2 pseudogene 6	O	-	20201124	-
9606	645318	PHB2P1	-	-	HGNC:HGNC:45249	10	10q25.1	prohibitin 2 pseudogene 1	pseudo	PHB2P1	prohibitin 2 pseudogene 1	O	-	20201124	-
9606	645319	MRGPRX13P	-	-	HGNC:HGNC:54337|Ensembl:ENSG00000254546	11	11p15.1	MAS related GPR family member X13, pseudogene	pseudo	MRGPRX13P	MAS related GPR family member X13, pseudogene	O	MAS related GPR family member X3 pseudogene|MAS related GPR member X3 pseudogene	20201124	-
9606	645321	LINC01896	-	-	HGNC:HGNC:52715	18	18q23	long intergenic non-protein coding RNA 1896	ncRNA	LINC01896	long intergenic non-protein coding RNA 1896	O	-	20201124	-
9606	645323	LINC00461	-	ECONEXIN|EyeLinc1|NDIME|VISC	MIM:616611|HGNC:HGNC:42810|Ensembl:ENSG00000245526	5	5q14.3	long intergenic non-protein coding RNA 461	ncRNA	LINC00461	long intergenic non-protein coding RNA 461	O	evolutionary conserved and expressed in neural tissues (ECONEXIN)|lincRNA 461|neural differentiation initiation of MEF2C expression|visual cortex-expressed	20201220	-
9606	645324	LOC645324	-	-	-	7	7q11.23	GrpE like 1, mitochondrial pseudogene	pseudo	-	-	-	-	20201124	-
9606	645326	RPSAP11	-	LAMR|LAMR1P11|LAMRL1|LAMRP1|RPSA_9_357	HGNC:HGNC:6503|Ensembl:ENSG00000237433	3	3p22.3	ribosomal protein SA pseudogene 11	pseudo	RPSAP11	ribosomal protein SA pseudogene 11	O	laminin receptor 1 pseudogene 11|laminin receptor-like 1	20201124	-
9606	645328	MRPL40P1	-	-	HGNC:HGNC:44532|Ensembl:ENSG00000256037	12	12q15	mitochondrial ribosomal protein L40 pseudogene 1	pseudo	MRPL40P1	mitochondrial ribosomal protein L40 pseudogene 1	O	-	20201124	-
9606	645332	FAM86C2P	-	-	HGNC:HGNC:42392|Ensembl:ENSG00000160172	11	11q13.2	family with sequence similarity 86, member A pseudogene	pseudo	FAM86C2P	family with sequence similarity 86 member C2, pseudogene	O	Putative protein FAM86A-like 1	20201124	-
9606	645339	SNRPD2P2	-	-	HGNC:HGNC:38598	1	1q42.2	small nuclear ribonucleoprotein D2 pseudogene 2	pseudo	SNRPD2P2	small nuclear ribonucleoprotein D2 pseudogene 2	O	small nuclear ribonucleoprotein D2 polypeptide pseudogene	20201124	-
9606	645345	CHCHD2P9	-	C9orf49|CHCHD9	HGNC:HGNC:23676	9	9q21.31	coiled-coil-helix-coiled-coil-helix domain containing 2 pseudogene 9	pseudo	CHCHD2P9	coiled-coil-helix-coiled-coil-helix domain containing 2 pseudogene 9	O	coiled-coil-helix-coiled-coil-helix domain containing 9	20201124	-
9606	645348	TUBA3GP	-	-	HGNC:HGNC:44096|Ensembl:ENSG00000249680	22	22q11.21	tubulin alpha 3g pseudogene	pseudo	TUBA3GP	tubulin alpha 3g pseudogene	O	tubulin, alpha pseudogene	20201124	-
9606	645354	PRAMEF36P	-	-	HGNC:HGNC:51897	1	1p36.21	PRAME family member 36, pseudogene	pseudo	PRAMEF36P	PRAME family member 36, pseudogene	O	PRAME family member 1 pseudogene	20201124	-
9606	645355	MIR3976HG	-	LINC01469	HGNC:HGNC:51104|Ensembl:ENSG00000261738	18	18p11.31	MIR3976 host gene	ncRNA	MIR3976HG	MIR3976 host gene	O	MIR3976 host gene (non-protein coding)|long intergenic non-protein coding RNA 1469	20201124	-
9606	645357	KIF19BP	-	-	HGNC:HGNC:55167	7	7p22.3	kinesin family member 19B, pseudogene	pseudo	KIF19BP	kinesin family member 19B, pseudogene	O	kinesin family member pseudogene	20201124	-
9606	645359	PRAMEF26	-	PRAMEF25	HGNC:HGNC:49178|Ensembl:ENSG00000280267	1	1p36.21	PRAME family member 26	protein-coding	PRAMEF26	PRAME family member 26	O	putative PRAME family member 26|PRAME family member 25	20201230	-
9606	645360	HMGB3P5	-	-	HGNC:HGNC:39105	10	10q25.2	high mobility group box 3 pseudogene 5	pseudo	HMGB3P5	high mobility group box 3 pseudogene 5	O	high mobility group protein B3-like protein-like pseudogene	20201124	-
9606	645367	GGT8P	-	GGT1P1	HGNC:HGNC:33438	2	2p11.2	gamma-glutamyltransferase 8 pseudogene	pseudo	GGT8P	gamma-glutamyltransferase 8 pseudogene	O	gamma-glutamyltransferase 1 pseudogene 1	20201124	-
9606	645368	EIF3KP3	-	-	HGNC:HGNC:44018|Ensembl:ENSG00000250442	4	4q26	eukaryotic translation initiation factor 3 subunit K pseudogene 3	pseudo	EIF3KP3	eukaryotic translation initiation factor 3 subunit K pseudogene 3	O	-	20201124	-
9606	645369	TMEM200C	-	TTMA	HGNC:HGNC:37208|Ensembl:ENSG00000206432	18	18p11.31	transmembrane protein 200C	protein-coding	TMEM200C	transmembrane protein 200C	O	transmembrane protein 200C|transmembrane protein TTMA|two transmembrane domain family member A|two transmembrane domain-containing family member A	20201124	-
9606	645373	RPL21P76	-	RPL21_31_868	HGNC:HGNC:37042|Ensembl:ENSG00000228030	7	7q36.3	ribosomal protein L21 pseudogene 76	pseudo	RPL21P76	ribosomal protein L21 pseudogene 76	O	-	20201124	-
9606	645381	TLE1P1	-	-	HGNC:HGNC:39438	X	Xq12	TLE family member 1 pseudogene 1	pseudo	TLE1P1	TLE family member 1 pseudogene 1	O	transducin like enhancer of split 1 pseudogene 1|transducin-like enhancer of split 4 (E(sp1) homolog, Drosophila) pseudogene	20201124	-
9606	645382	PRAMEF33	-	PRAMEF33P	HGNC:HGNC:49193|Ensembl:ENSG00000237700	1	1p36.21	PRAME family member 33	protein-coding	PRAMEF33	PRAME family member 33	O	PRAME family member 33|PRAME family member 10-like|PRAME family member 33, pseudogene	20201124	-
9606	645387	RPL6P27	-	RPL6_10_1582	HGNC:HGNC:36133|Ensembl:ENSG00000235552	18	18p11.31	ribosomal protein L6 pseudogene 27	pseudo	RPL6P27	ribosomal protein L6 pseudogene 27	O	-	20201208	-
9606	645388	AP1M2P1	-	-	HGNC:HGNC:54978|Ensembl:ENSG00000227534	X	Xq12	AP1M2 pseudogene 1	pseudo	AP1M2P1	AP1M2 pseudogene 1	O	adaptor related protein complex 1 mu 2 subunit pseudogene|adaptor related protein complex 1 subunit mu 2 pseudogene	20201124	-
9606	645397	LOC645397	-	-	Ensembl:ENSG00000255511	11	11p15.1	methylenetetrahydrofolate dehydrogenase (NADP+ dependent) 1 like pseudogene	pseudo	-	-	-	-	20201124	-
9606	645398	NIFKP2	-	MKI67IPP2	HGNC:HGNC:44950|Ensembl:ENSG00000251122	5	5q35.2	nucleolar protein interacting with the FHA domain of MKI67 pseudogene 2	pseudo	NIFKP2	nucleolar protein interacting with the FHA domain of MKI67 pseudogene 2	O	MKI67 (FHA domain) interacting nucleolar phosphoprotein pseudogene 2	20201124	-
9606	645402	USP17L4	-	-	HGNC:HGNC:37176|Ensembl:ENSG00000236125	8	8p23.1	ubiquitin specific peptidase 17 like family member 4	protein-coding	USP17L4	ubiquitin specific peptidase 17 like family member 4	O	inactive ubiquitin carboxyl-terminal hydrolase 17-like protein 4	20201213	-
9606	645405	LOC645405	-	-	Ensembl:ENSG00000259216	15	15q21.1	oxidation resistance 1 pseudogene	pseudo	-	-	-	-	20201124	-
9606	645412	RPS16P9	-	RPS16_5_1659	HGNC:HGNC:35659	19	19q13.32	ribosomal protein S16 pseudogene 9	pseudo	RPS16P9	ribosomal protein S16 pseudogene 9	O	-	20201124	-
9606	645414	PRAMEF19	-	-	HGNC:HGNC:24908|Ensembl:ENSG00000204480	1	1p36.21	PRAME family member 19	protein-coding	PRAMEF19	PRAME family member 19	O	PRAME family member 19|PRAME family member-like	20201124	-
9606	645415	MRGPRX11P	-	-	HGNC:HGNC:54335|Ensembl:ENSG00000254738	11	11p15.1	MAS related GPR family member X11, pseudogene	pseudo	MRGPRX11P	MAS related GPR family member X11, pseudogene	O	MAS related GPR family member X1 pseudogene|MAS related GPR, member X1 pseudogene	20201124	-
9606	645422	RPL10P12	-	-	HGNC:HGNC:52345|Ensembl:ENSG00000234040	12	12q15	ribosomal protein L10 pseudogene 12	pseudo	RPL10P12	ribosomal protein L10 pseudogene 12	O	-	20201124	-
9606	645423	SLC25A51P2	-	MCART4P	HGNC:HGNC:23327|Ensembl:ENSG00000263716	18	18p11.31	SLC25A51 pseudogene 2	pseudo	SLC25A51P2	SLC25A51 pseudogene 2	O	mitochondrial carrier triple repeat 1 pseudogene|mitochondrial carrier triple repeat 4 pseudogene|solute carrier family 25 member 51 pseudogene 2	20201124	-
9606	645425	PRAMEF20	-	PRAMEF21	HGNC:HGNC:25224|Ensembl:ENSG00000204478	1	1p36.21	PRAME family member 20	protein-coding	PRAMEF20	PRAME family member 20	O	PRAME family member 20|PRAME family member 20/21|PRAME family member 21	20201208	-
9606	645426	TMEM191C	-	-	HGNC:HGNC:33601|Ensembl:ENSG00000206140	22	22q11.21	transmembrane protein 191C	protein-coding	TMEM191C	transmembrane protein 191C	O	transmembrane protein 191C|KB-1323B2.6	20201124	-
9606	645431	FUT8-AS1	-	-	HGNC:HGNC:44294	14	14q23.3	FUT8 antisense RNA 1	ncRNA	FUT8-AS1	FUT8 antisense RNA 1	O	FUT8 antisense RNA 1 (non-protein coding)	20201124	-
9606	645432	ARRDC5	-	-	HGNC:HGNC:31407|Ensembl:ENSG00000205784	19	19p13.3	arrestin domain containing 5	protein-coding	ARRDC5	arrestin domain containing 5	O	arrestin domain-containing protein 5	20201124	-
9606	645433	LOC645433	-	-	Ensembl:ENSG00000248608	4	4p15.2	inositol-3-phosphate synthase 1 pseudogene	pseudo	-	-	-	-	20201124	-
9606	645434	LINC01625	-	-	HGNC:HGNC:52052|Ensembl:ENSG00000238099	6	6q24.1	long intergenic non-protein coding RNA 1625	ncRNA	LINC01625	long intergenic non-protein coding RNA 1625	O	TCONS_00011139|hCG1786283	20201124	-
9606	645436	HNRNPA1P63	-	-	HGNC:HGNC:48793	1	1p32.3	heterogeneous nuclear ribonucleoprotein A1 pseudogene 63	pseudo	HNRNPA1P63	heterogeneous nuclear ribonucleoprotein A1 pseudogene 63	O	-	20201124	-
9606	645440	ATP5PBP6	-	ATP5F1P6	HGNC:HGNC:39747	6	6q24.1	ATP synthase peripheral stalk-membrane subunit b pseudogene 6	pseudo	ATP5PBP6	ATP synthase peripheral stalk-membrane subunit b pseudogene 6	O	ATP synthase, H+ transporting, mitochondrial F0 complex, subunit B1 pseudogene|ATP synthase, H+ transporting, mitochondrial Fo complex subunit B1 pseudogene 6	20201124	-
9606	645441	RPL17P6	-	RPL17_1_64	HGNC:HGNC:36520|Ensembl:ENSG00000226084	1	1p31.1	ribosomal protein L17 pseudogene 6	pseudo	RPL17P6	ribosomal protein L17 pseudogene 6	O	-	20201124	-
9606	645443	ATP5F1AP3	-	ATP5A1P3|ATP5AP3	HGNC:HGNC:829|Ensembl:ENSG00000263232	16	16q22.2	ATP synthase F1 subunit alpha pseudogene 3	pseudo	ATP5F1AP3	ATP synthase F1 subunit alpha pseudogene 3	O	ATP synthase, H+ transporting, mitochondrial F1 complex, alpha subunit 1 pseudogene 3|ATP synthase, H+ transporting, mitochondrial F1 complex, alpha subunit 1, cardiac muscle pseudogene|ATP synthase, H+ transporting, mitochondrial F1 complex, alpha subunit, pseudogene 3	20201124	-
9606	645452	RPL21P68	-	RPL21_25_668	HGNC:HGNC:35720|Ensembl:ENSG00000216718	6	6p22.2	ribosomal protein L21 pseudogene 68	pseudo	RPL21P68	ribosomal protein L21 pseudogene 68	O	-	20201124	-
9606	645453	RLIMP3	-	-	HGNC:HGNC:39684|Ensembl:ENSG00000259388	15	15q21.2	ring finger protein, LIM domain interacting pseudogene 3	pseudo	RLIMP3	ring finger protein, LIM domain interacting pseudogene 3	O	-	20201124	-
9606	645455	CEP170P1	-	CEP170L|FAM68B|KIAA0470L	HGNC:HGNC:28364	4	4q26	centrosomal protein 170 pseudogene 1	pseudo	CEP170P1	centrosomal protein 170 pseudogene 1	O	centrosomal protein 170kDa pseudogene 1	20201124	-
9606	645468	LOC645468	-	-	-	6	6q27	insulin like growth factor 2 mRNA binding protein 3 pseudogene	pseudo	-	-	-	-	20201124	-
9606	645474	S100A11P3	-	-	HGNC:HGNC:37842	11	11q13.4	S100A11 pseudogene 3	pseudo	S100A11P3	S100A11 pseudogene 3	O	S100 calcium binding protein A11 pseudogene 3	20201124	-
9606	645481	LOC645481	-	-	-	4	4p15.2	zinc finger protein 248 pseudogene	pseudo	-	-	-	-	20201124	-
9606	645482	LOC645482	-	-	Ensembl:ENSG00000214651	9	9q33.2	ATPase H+ transporting V1 subunit B2 pseudogene	pseudo	-	-	-	-	20201124	-
9606	645485	LOC645485	-	-	Ensembl:ENSG00000246331	12	12p11.21	uncharacterized LOC645485	ncRNA	-	-	-	-	20201124	-
9606	645486	AHCYP7	-	-	HGNC:HGNC:44999|Ensembl:ENSG00000259465	15	15q21.2	adenosylhomocysteinase pseudogene 7	pseudo	AHCYP7	adenosylhomocysteinase pseudogene 7	O	-	20201124	-
9606	645506	GYG1P3	-	-	HGNC:HGNC:39711	1	1p32.3	glycogenin 1 pseudogene 3	pseudo	GYG1P3	glycogenin 1 pseudogene 3	O	glycogenin 1 pseudogene 1	20201124	-
9606	645513	SEPTIN7P14	-	-	HGNC:HGNC:44219|Ensembl:ENSG00000245958	4	4q26	septin 7 pseudogene 14	pseudo	SEPTIN7P14	septin 7 pseudogene 14	O	-	20201124	-
9606	645520	FAM138A	-	F379|FAM138F	HGNC:HGNC:32334|Ensembl:ENSG00000237613	1	1p36.33	family with sequence similarity 138 member A	ncRNA	FAM138A	family with sequence similarity 138 member A	O	F379 retina-specific protein|chromosome 1 F379 retina specific protein	20201124	-
9606	645528	FAM238A	-	C10orf50|LINC00264|NCRNA00264|bA128B16.2	HGNC:HGNC:17776|Ensembl:ENSG00000233261	10	10p12.1	family with sequence similarity 238 member A	ncRNA	FAM238A	family with sequence similarity 238 member A	O	family with sequence similarity 236 member A (non-protein coding)|family with sequence similarity 238 member A (non-protein coding)|long intergenic non-protein coding RNA 264	20201124	-
9606	645529	ACRP1	-	-	HGNC:HGNC:54745|Ensembl:ENSG00000175509	2	2q14.1	ACR pseudogene 1	pseudo	ACRP1	ACR pseudogene 1	O	acrosin pseudogene	20201124	-
9606	645538	GOT2P1	-	GOT2L1	HGNC:HGNC:4434|Ensembl:ENSG00000231900	1	1p32.3	GOT2 pseudogene 1	pseudo	GOT2P1	GOT2 pseudogene 1	O	glutamic-oxaloacetic transaminase 2 pseudogene 1|glutamic-oxaloacetic transaminase 2, mitochondrial (aspartate aminotransferase 2) (GOT2) pseudogene|glutamic-oxaloacetic transaminase 2-like 1 pseudogene	20201124	-
9606	645544	LOC645544	-	-	-	11	11q13.4	translation initiation factor IF-2-like	pseudo	-	-	-	-	20201124	-
9606	645545	IGBP1P2	-	-	HGNC:HGNC:43611	17	17q22	immunoglobulin (CD79A) binding protein 1 pseudogene 2	pseudo	IGBP1P2	immunoglobulin (CD79A) binding protein 1 pseudogene 2	O	hCG1642624	20201124	-
9606	645548	HSPD1P6	-	HSPD1-6P|HSPDP6	HGNC:HGNC:5267	3	3p22.2	heat shock protein family D (Hsp60) member 1 pseudogene 6	pseudo	HSPD1P6	heat shock protein family D (Hsp60) member 1 pseudogene 6	O	heat shock 60kD protein 1 (chaperonin) pseudogene 6|heat shock 60kDa protein 1 (chaperonin) pseudogene 6	20201124	-
9606	645553	IGFL2-AS1	-	-	HGNC:HGNC:52559|Ensembl:ENSG00000268621	19	19q13.32	IGFL2 antisense RNA 1	ncRNA	IGFL2-AS1	IGFL2 antisense RNA 1	O	-	20201124	-
9606	645558	FAM90A22P	-	FAM90A22	HGNC:HGNC:32270	8	8p23.1	family with sequence similarity 90, member A22	pseudo	FAM90A22P	family with sequence similarity 90 member A22, pseudogene	O	-	20201124	-
9606	645560	ATP5F1CP1	-	ATP5C1P1|ATP5C2|ATP5CL2	HGNC:HGNC:834|Ensembl:ENSG00000224004	14	14q22.2	ATP synthase F1 subunit gamma pseudogene 1	pseudo	ATP5F1CP1	ATP synthase F1 subunit gamma pseudogene 1	O	ATP synthase, H+ transporting, mitochondrial F1 complex, gamma polypeptide 1 pseudogene 1|ATP synthase, H+ transporting, mitochondrial F1 complex, gamma polypeptide 2|ATP synthase, H+ transporting, mitochondrial F1 complex, gamma polypeptide-like 2	20201124	-
9606	645571	PRADC1P1	-	-	HGNC:HGNC:44534	3	3p22.2	protease associated domain containing 1 pseudogene 1	pseudo	PRADC1P1	protease associated domain containing 1 pseudogene 1	O	-	20201124	-
9606	645572	FAM90A23P	-	FAM90A23	HGNC:HGNC:32271	8	8p23.1	family with sequence similarity 90, member A23	pseudo	FAM90A23P	family with sequence similarity 90 member A23, pseudogene	O	-	20201124	-
9606	645573	RPS4XP19	-	RPS4P19|RPS4X_9_1583	HGNC:HGNC:36872|Ensembl:ENSG00000242058	18	18p11.22	ribosomal protein S4X pseudogene 19	pseudo	RPS4XP19	ribosomal protein S4X pseudogene 19	O	ribosomal protein S4, X-linked pseudogene	20201124	-
9606	645579	EIF4BP6	-	-	HGNC:HGNC:37939	7	7q22.2	eukaryotic translation initiation factor 4B pseudogene 6	pseudo	EIF4BP6	eukaryotic translation initiation factor 4B pseudogene 6	O	-	20201124	-
9606	645587	LINC00614	-	C10orf52	-	10	10p12.1	long intergenic non-protein coding RNA 614	ncRNA	-	-	-	-	20201117	-
9606	645591	LHFPL3-AS1	-	-	HGNC:HGNC:40341|Ensembl:ENSG00000226869	7	7q22.2	LHFPL3 antisense RNA 1	ncRNA	LHFPL3-AS1	LHFPL3 antisense RNA 1	O	LHFPL3 antisense RNA 1 (non-protein coding)	20201124	-
9606	645598	WIZP1	-	-	HGNC:HGNC:51696	11	11p14.3	WIZ pseudogene 1	pseudo	WIZP1	WIZ pseudogene 1	O	widely interspaced zinc finger motifs pseudogene 1	20201124	-
9606	645619	AK4P3	-	AK3L2|AK3L2P	HGNC:HGNC:21596	12	12p11.21	adenylate kinase 4 pseudogene 3	pseudo	AK4P3	adenylate kinase 4 pseudogene 3	O	adenylate kinase 3-like 2 (pseudogene)	20201124	-
9606	645630	RPS13P8	-	RPS13_5_1432	HGNC:HGNC:36400|Ensembl:ENSG00000242327	15	15q21.2	ribosomal protein S13 pseudogene 8	pseudo	RPS13P8	ribosomal protein S13 pseudogene 8	O	-	20201124	-
9606	645638	WFDC21P	-	LNCDC|linc-DC|lnc-DC	MIM:615772|HGNC:HGNC:50357|Ensembl:ENSG00000261040	17	17q23.1	WAP four-disulfide core domain 21, pseudogene	pseudo	WFDC21P	WAP four-disulfide core domain 21, pseudogene	O	WDNM1-like pseudogene|lnc-dendritic cell lncRNA|long non-coding RNA, dendritic cell differentiation	20210118	-
9606	645641	MESTP3	-	-	HGNC:HGNC:38553|Ensembl:ENSG00000250927	4	4p15.1	mesoderm specific transcript pseudogene 3	pseudo	MESTP3	mesoderm specific transcript pseudogene 3	O	mesoderm specific transcript homolog pseudogene 3	20201124	-
9606	645644	FLJ42627	-	-	-	16	16p13.3	uncharacterized LOC645644	ncRNA	-	-	-	-	20201124	-
9606	645646	FAM32CP	-	FAM32C	HGNC:HGNC:34239	10	10q22.2	family with sequence similarity 32 member C, pseudogene	pseudo	FAM32CP	family with sequence similarity 32 member C, pseudogene	O	-	20201124	-
9606	645651	FAM90A14P	-	FAM90A14	MIM:613050|HGNC:HGNC:32262	8	8p23.1	putative protein FAM90A14	pseudo	FAM90A14P	family with sequence similarity 90 member A14, pseudogene	O	-	20201124	-
9606	645652	MT1XP1	-	MTL1	HGNC:HGNC:7442	1	1p36.13	metallothionein 1X pseudogene 1	pseudo	MT1XP1	metallothionein 1X pseudogene 1	O	metallothionein 1M pseudogene|metallothionein-like 1 pseudogene	20201124	-
9606	645654	RPL31P48	-	RPL31_25_1257	HGNC:HGNC:36129|Ensembl:ENSG00000243164	12	12q21.1	ribosomal protein L31 pseudogene 48	pseudo	RPL31P48	ribosomal protein L31 pseudogene 48	O	-	20201124	-
9606	645656	RPSAP56	-	RPSA_23_1496	HGNC:HGNC:36018|Ensembl:ENSG00000284670	16	16q22.3	ribosomal protein SA pseudogene 56	pseudo	RPSAP56	ribosomal protein SA pseudogene 56	O	-	20201124	-
9606	645668	TUFMP1	-	TUFML	HGNC:HGNC:12421|Ensembl:ENSG00000265646	17	17q11.1	Tu translation elongation factor, mitochondrial pseudogene 1	pseudo	TUFMP1	Tu translation elongation factor, mitochondrial pseudogene 1	O	-	20201124	-
9606	645676	ASH1L-AS1	-	-	HGNC:HGNC:44146|Ensembl:ENSG00000235919	1	1q22	ASH1L antisense RNA 1	ncRNA	ASH1L-AS1	ASH1L antisense RNA 1	O	ASH1L antisense RNA 1 (non-protein coding)	20201124	-
9606	645680	KPNA2P2	-	-	HGNC:HGNC:52872	7	7q21.13	karyopherin subunit alpha 2 pseudogene 2	pseudo	KPNA2P2	karyopherin subunit alpha 2 pseudogene 2	O	karyopherin alpha 2 (RAG cohort 1, importin alpha 1) pseudogene	20201124	-
9606	645682	POU5F1P4	-	OCT3|OCT4|OTF-3|OTF3|Oct-3|Oct-4|Oct4-pg4|POU5F1|POU5FLC1	HGNC:HGNC:33310|Ensembl:ENSG00000237872	1	1q22	POU class 5 homeobox 1 pseudogene 4	pseudo	POU5F1P4	POU class 5 homeobox 1 pseudogene 4	O	Octamer-binding protein 3|Octamer-binding protein 4|Octamer-binding transcription factor 3|POU domain class 5, transcription factor 1 pseudogene 4|POU domain transcription factor OCT4-pg4|POU domain, class 5, transcription factor 1	20201124	-
9606	645683	RPL13AP3	-	RPL13A_11_1370	HGNC:HGNC:23539|Ensembl:ENSG00000177350	14	14q22.3	ribosomal protein L13a pseudogene 3	pseudo	RPL13AP3	ribosomal protein L13a pseudogene 3	O	-	20201124	-
9606	645686	GTF2IP3	-	-	HGNC:HGNC:42640|Ensembl:ENSG00000187721	13	13q12.11	general transcription factor IIi pseudogene 3	pseudo	GTF2IP3	general transcription factor IIi pseudogene 3	O	general transcription factor II, i pseudogene	20201124	-
9606	645687	LINC00520	-	C14orf34|LASSIE	HGNC:HGNC:19843|Ensembl:ENSG00000258791	14	14q22.3	long intergenic non-protein coding RNA 520	ncRNA	LINC00520	long intergenic non-protein coding RNA 520	O	lncRNA activated by shear stress in the endothelium	20201124	-
9606	645688	RPL12P38	-	RPL12_14_1564	HGNC:HGNC:36838	17	17q23.2	ribosomal protein L12 pseudogene 38	pseudo	RPL12P38	ribosomal protein L12 pseudogene 38	O	-	20201124	-
9606	645691	HNRNPA1P35	-	-	HGNC:HGNC:48764	2	2q33.1	heterogeneous nuclear ribonucleoprotein A1 pseudogene 35	pseudo	HNRNPA1P35	heterogeneous nuclear ribonucleoprotein A1 pseudogene 35	O	-	20201124	-
9606	645693	EEF1A1P22	-	-	HGNC:HGNC:37895|Ensembl:ENSG00000259612	15	15q21.3	eukaryotic translation elongation factor 1 alpha 1 pseudogene 22	pseudo	EEF1A1P22	eukaryotic translation elongation factor 1 alpha 1 pseudogene 22	O	-	20201124	-
9606	645694	HTR5BP	-	5-HT5B|GPR134|HTR5B	HGNC:HGNC:16291	2	2q14.1	5-hydroxytryptamine receptor 5B, pseudogene	pseudo	HTR5BP	5-hydroxytryptamine receptor 5B, pseudogene	O	5-hydroxytryptamine (serotonin) receptor 5 pseudogene|5-hydroxytryptamine (serotonin) receptor 5A pseudogene|5-hydroxytryptamine (serotonin) receptor 5B, pseudogene|G protein-coupled receptor 134	20201124	-
9606	645700	ZNF890P	-	-	HGNC:HGNC:38691|Ensembl:ENSG00000159904	7	7p22.1	zinc finger protein 890, pseudogene	pseudo	ZNF890P	zinc finger protein 890, pseudogene	O	zinc finger protein 33A pseudogene	20201124	-
9606	645713	RPS10P23	-	RPS10_13_1498	HGNC:HGNC:36657|Ensembl:ENSG00000240861	16	16q23.1	ribosomal protein S10 pseudogene 23	pseudo	RPS10P23	ribosomal protein S10 pseudogene 23	O	-	20201124	-
9606	645715	EEF1A1P24	-	-	HGNC:HGNC:37897|Ensembl:ENSG00000223668	3	3p22.1	eukaryotic translation elongation factor 1 alpha 1 pseudogene 24	pseudo	EEF1A1P24	eukaryotic translation elongation factor 1 alpha 1 pseudogene 24	O	-	20201124	-
9606	645740	NOS2P1	-	NOS2C	MIM:600720|HGNC:HGNC:7875	17	17q11.2	nitric oxide synthase 2 pseudogene 1	pseudo	NOS2P1	nitric oxide synthase 2 pseudogene 1	O	inducible nitric oxide synthase pseudogene|nitric oxide synthase 2C (pseudogene)	20201124	-
9606	645744	TAF5LP1	-	HsT33855|TAF5LP	HGNC:HGNC:24115|Ensembl:ENSG00000267369	17	17q12	TATA-box binding protein associated factor 5 like pseudogene 1	pseudo	TAF5LP1	TATA-box binding protein associated factor 5 like pseudogene 1	O	TAF5-like RNA polymerase II pseudogene|TAF5-like RNA polymerase II, p300/CBP-associated factor (PCAF)-associated factor, 65kDa pseudogene 1	20201124	-
9606	645745	MT1HL1	-	MT1P2	HGNC:HGNC:31864|Ensembl:ENSG00000244020	1	1q43	metallothionein 1H like 1	protein-coding	MT1HL1	metallothionein 1H like 1	O	metallothionein 1H-like protein 1|MT-1H-like protein	20201124	-
9606	645749	LOC645749	-	-	-	6	6q24.3	zinc finger protein 131 pseudogene	pseudo	-	-	-	-	20201124	-
9606	645752	LOC645752	-	-	-	15	15q24.3	golgin A6 family member A pseudogene	pseudo	-	-	-	golgi autoantigen, golgin subfamily a, 6 pseudogene	20201124	-
9606	645754	LGALS9DP	-	-	HGNC:HGNC:49896	17	17q11.2	galectin 9D, pseudogene	pseudo	LGALS9DP	galectin 9D, pseudogene	O	lectin, galactoside-binding, soluble, 9 pseudogene|lectin, galactoside-binding, soluble, 9D, pseudogene	20201124	-
9606	645763	LOC645763	-	-	-	5	5p15.2	intersectin 1 (SH3 domain protein) pseudogene	pseudo	-	-	-	-	20201124	-
9606	645771	PARP4P2	-	-	HGNC:HGNC:37760|Ensembl:ENSG00000224976	13	13q12.11	poly(ADP-ribose) polymerase family member 4 pseudogene 2	pseudo	PARP4P2	poly(ADP-ribose) polymerase family member 4 pseudogene 2	O	-	20201124	-
9606	645773	TUBAP10	-	-	HGNC:HGNC:54877|Ensembl:ENSG00000248506	4	4q28.1	tubulin alpha pseudogene 10	pseudo	TUBAP10	tubulin alpha pseudogene 10	O	tubulin alpha 4a pseudogene	20201124	-
9606	645784	ANKRD36BP2	-	-	HGNC:HGNC:33607|Ensembl:ENSG00000230006	2	2p11.2	ankyrin repeat domain 36B pseudogene 2	pseudo	ANKRD36BP2	ankyrin repeat domain 36B pseudogene 2	O	-	20201124	-
9606	645798	RPL3P3	-	RPL3_2_1372	HGNC:HGNC:23550	14	14q22.3	ribosomal protein L3 pseudogene 3	pseudo	RPL3P3	ribosomal protein L3 pseudogene 3	O	-	20201124	-
9606	645805	DAZAP2P1	-	-	HGNC:HGNC:43869	2	2q33.1	DAZ associated protein 2 pseudogene 1	pseudo	DAZAP2P1	DAZ associated protein 2 pseudogene 1	O	deleted in azoospermia associated protein 2 pseudogene	20201124	-
9606	645807	RPL5P10	-	RPL5_4_365	HGNC:HGNC:36846|Ensembl:ENSG00000234067	3	3p22.1	ribosomal protein L5 pseudogene 10	pseudo	RPL5P10	ribosomal protein L5 pseudogene 10	O	-	20201124	-
9606	645808	HSPD1P2	-	HSP60P2|HSPD-9P|HSPDP2	HGNC:HGNC:5263	8	8p23.1	heat shock protein family D (Hsp60) member 1 pseudogene 2	pseudo	HSPD1P2	heat shock protein family D (Hsp60) member 1 pseudogene 2	O	chaperonin (HSP60) non-functional pseudogene 2|heat shock 60kD protein 1 (chaperonin) pseudogene 2|heat shock 60kDa protein 1 (chaperonin) pseudogene 2	20201124	-
9606	645809	RPL23AP56	-	RPL23A_21_952	HGNC:HGNC:35516|Ensembl:ENSG00000244413	8	8q24.22	ribosomal protein L23a pseudogene 56	pseudo	RPL23AP56	ribosomal protein L23a pseudogene 56	O	-	20201124	-
9606	645811	CCDC154	-	C16orf29	MIM:618740|HGNC:HGNC:34454|Ensembl:ENSG00000197599	16	16p13.3	coiled-coil domain containing 154	protein-coding	CCDC154	coiled-coil domain containing 154	O	coiled-coil domain-containing protein 154	20201124	-
9606	645832	SEBOX	-	OG-9|OG9|OG9X	MIM:610975|HGNC:HGNC:32942|Ensembl:ENSG00000274529	17	17q11.2	SEBOX homeobox	protein-coding	SEBOX	SEBOX homeobox	O	homeobox protein SEBOX|homeobox OG-9|skin-, embryo-, brain- and oocyte-specific homeobox	20201124	-
9606	645834	KRT8P15	-	-	HGNC:HGNC:33367|Ensembl:ENSG00000233579	2	2q33.2	keratin 8 pseudogene 15	pseudo	KRT8P15	keratin 8 pseudogene 15	O	-	20201124	-
9606	645836	USP17L3	-	USP17B|USP17F	HGNC:HGNC:37175|Ensembl:ENSG00000225327	8	8p23.1	ubiquitin specific peptidase 17 like family member 3	protein-coding	USP17L3	ubiquitin specific peptidase 17 like family member 3	O	ubiquitin carboxyl-terminal hydrolase 17-like protein 3|deubiquitinating enzyme 17-like protein 3|ubiquitin specific peptidase 17-like 3|ubiquitin thioesterase 17-like protein 3|ubiquitin-specific-processing protease 17-like protein 3	20201213	-
9606	645841	TMEM248P1	-	-	HGNC:HGNC:44053|Ensembl:ENSG00000249555	4	4q28.1	transmembrane protein 248 pseudogene 1	pseudo	TMEM248P1	transmembrane protein 248 pseudogene 1	O	-	20201124	-
9606	645843	TMEM14EP	-	TMEM14E	HGNC:HGNC:34386|Ensembl:ENSG00000221962	3	3q25.2	transmembrane protein 14E, pseudogene	pseudo	TMEM14EP	transmembrane protein 14E, pseudogene	O	-	20201124	-
9606	645846	RPL7AP58	-	RPL7A_20_1131	HGNC:HGNC:36586|Ensembl:ENSG00000240554	11	11p14.1	ribosomal protein L7a pseudogene 58	pseudo	RPL7AP58	ribosomal protein L7a pseudogene 58	O	-	20201124	-
9606	645852	LOC645852	-	-	Ensembl:ENSG00000248850	3	3q21.3	splicing factor 3a subunit 2 pseudogene	pseudo	-	-	-	splicing factor 3a, subunit 2, 66kDa pseudogene	20201124	-
9606	645853	LOC645853	-	-	Ensembl:ENSG00000251211	5	5q35.3	NAD(P)HX epimerase pseudogene	pseudo	-	-	-	apolipoprotein A-I binding protein pseudogene	20201124	-
9606	645857	RPS10P17	-	RPS10_5_1013	HGNC:HGNC:35562	9	9q33.3	ribosomal protein S10 pseudogene 17	pseudo	RPS10P17	ribosomal protein S10 pseudogene 17	O	-	20201124	-
9606	645859	MIX23P1	-	CCDC58P1	HGNC:HGNC:32457	18	18p11.22	MIX23 pseudogene 1	pseudo	MIX23P1	MIX23 pseudogene 1	O	coiled-coil domain containing 58 pseudogene 1	20201124	-
9606	645862	CHCHD4P1	-	-	HGNC:HGNC:44489|Ensembl:ENSG00000270453	7	7q21.2	coiled-coil-helix-coiled-coil-helix domain containing 4 pseudogene 1	pseudo	CHCHD4P1	coiled-coil-helix-coiled-coil-helix domain containing 4 pseudogene 1	O	-	20201124	-
9606	645864	MAGEB17	-	-	MIM:300763|HGNC:HGNC:17418|Ensembl:ENSG00000182798	X	Xp22.2	MAGE family member B17	protein-coding	MAGEB17	MAGE family member B17	O	melanoma-associated antigen B17|melanoma antigen family B, 17 (pseudogene)|melanoma antigen family B17	20201124	-
9606	645877	LOC645877	-	-	-	15	15q21.3	acyl-CoA binding domain containing 7 pseudogene	pseudo	-	-	-	-	20201124	-
9606	645879	FAM90A12P	-	FAM90A12	MIM:613048|HGNC:HGNC:32260|Ensembl:ENSG00000254229	8	8p23.1	Putative protein FAM90A12	pseudo	FAM90A12P	family with sequence similarity 90 member A12, pseudogene	O	-	20201124	-
9606	645884	RPS7P5	-	RPS7_2_183	HGNC:HGNC:37037	1	1q43	ribosomal protein S7 pseudogene 5	pseudo	RPS7P5	ribosomal protein S7 pseudogene 5	O	-	20201124	-
9606	645899	RPS28P4	-	RPS28_1_332	HGNC:HGNC:36208	2	2q37.1	ribosomal protein S28 pseudogene 4	pseudo	RPS28P4	ribosomal protein S28 pseudogene 4	O	-	20201124	-
9606	645900	LAPTM4BP1	-	-	HGNC:HGNC:51934	1	1q21.3	lysosomal protein transmembrane 4 beta pseudogene 1	pseudo	LAPTM4BP1	lysosomal protein transmembrane 4 beta pseudogene 1	O	-	20201124	-
9606	645916	RPS11P2	-	RPS11_1_184	HGNC:HGNC:37007|Ensembl:ENSG00000228844	1	1q43	ribosomal protein S11 pseudogene 2	pseudo	RPS11P2	ribosomal protein S11 pseudogene 2	O	-	20201124	-
9606	645918	RPS13P7	-	RPS13_3_1434	HGNC:HGNC:36310|Ensembl:ENSG00000240874	15	15q21.3	ribosomal protein S13 pseudogene 7	pseudo	RPS13P7	ribosomal protein S13 pseudogene 7	O	-	20201124	-
9606	645922	S100A7L2	-	S100a7b	HGNC:HGNC:21655	1	1q21.3	S100 calcium binding protein A7 like 2	pseudo	S100A7L2	S100 calcium binding protein A7 like 2	O	protein S100-A7-like 2	20201124	-
9606	645927	MCFD2P1	-	C6orf44|MCFD2L|NUCB2-L|dJ153G14.2	HGNC:HGNC:21582	6	6p22.1	multiple coagulation factor deficiency 2 pseudogene 1	pseudo	MCFD2P1	multiple coagulation factor deficiency 2 pseudogene 1	O	-	20201124	-
9606	645930	HMGN2P31	-	-	HGNC:HGNC:39398	9	9p24.1	high mobility group nucleosomal binding domain 2 pseudogene 31	pseudo	HMGN2P31	high mobility group nucleosomal binding domain 2 pseudogene 31	O	-	20201124	-
9606	645931	FEN1P1	-	FENL1	HGNC:HGNC:3651	1	1p22.2	flap structure-specific endonuclease 1 pseudogene 1	pseudo	FEN1P1	flap structure-specific endonuclease 1 pseudogene 1	O	flap endonuclease-like 1	20201124	-
9606	645937	LOC645937	-	-	-	9	9q22.1	zinc finger protein 598, E3 ubiquitin ligase pseudogene	pseudo	-	-	-	zinc finger protein 598 pseudogene	20201124	-
9606	645938	CAPZA1P3	-	-	HGNC:HGNC:54564|Ensembl:ENSG00000213698	X	Xq13.1	CAPZA1 pseudogene 3	pseudo	CAPZA1P3	CAPZA1 pseudogene 3	O	capping actin protein of muscle Z-line alpha subunit 1 pseudogene	20201124	-
9606	645939	THAP12P8	-	PRKRIRP8	HGNC:HGNC:39572|Ensembl:ENSG00000223963	1	1q43	THAP domain containing 12 pseudogene 8	pseudo	THAP12P8	THAP domain containing 12 pseudogene 8	O	protein-kinase, interferon-inducible double stranded RNA dependent inhibitor, repressor of (P58 repressor) pseudogene 8	20201124	-
9606	645940	HNRNPA1P32	-	-	HGNC:HGNC:44958	10	10p11.23	heterogeneous nuclear ribonucleoprotein A1 pseudogene 32	pseudo	HNRNPA1P32	heterogeneous nuclear ribonucleoprotein A1 pseudogene 32	O	-	20201124	-
9606	645949	LINC01822	-	-	HGNC:HGNC:52627|Ensembl:ENSG00000229621	2	2p24.1	long intergenic non-protein coding RNA 1822	ncRNA	LINC01822	long intergenic non-protein coding RNA 1822	O	-	20201124	-
9606	645950	HNRNPA1P1	-	HNRPA1P1|b34I8.2|hnRNPA1-Lp	HGNC:HGNC:13957	6	6p22.1	heterogeneous nuclear ribonucleoprotein A1 pseudogene 1	pseudo	HNRNPA1P1	heterogeneous nuclear ribonucleoprotein A1 pseudogene 1	O	-	20201124	-
9606	645954	SVIL2P	-	SVILP1	HGNC:HGNC:44959	10	10p11.23	supervillin family member 2, pseudogene	pseudo	SVIL2P	supervillin family member 2, pseudogene	O	supervillin pseudogene 1	20201124	-
9606	645957	RPS3P7	-	RPS3_3_1501	HGNC:HGNC:36056|Ensembl:ENSG00000243101	16	16q23.1	ribosomal protein S3 pseudogene 7	pseudo	RPS3P7	ribosomal protein S3 pseudogene 7	O	-	20201124	-
9606	645958	RPS18P9	-	RPS18_6_767	HGNC:HGNC:36483	6	6q25.1	ribosomal protein S18 pseudogene 9	pseudo	RPS18P9	ribosomal protein S18 pseudogene 9	O	-	20201124	-
9606	645960	RPL10P19	-	-	HGNC:HGNC:52350	8	8p23.1	ribosomal protein L10 pseudogene 19	pseudo	RPL10P19	ribosomal protein L10 pseudogene 19	O	-	20201124	-
9606	645961	SPATA31C2	-	FAM75C2	HGNC:HGNC:24508|Ensembl:ENSG00000177910	9	9q22.1	SPATA31 subfamily C member 2	protein-coding	SPATA31C2	SPATA31 subfamily C member 2	O	putative spermatogenesis-associated protein 31C2|family with sequence similarity 75, member C2|spermatogenesis-associated protein 31C2	20201124	-
9606	645962	RPL23AP20	-	RPL23A_6_188	HGNC:HGNC:36622|Ensembl:ENSG00000235990	1	1q43	ribosomal protein L23a pseudogene 20	pseudo	RPL23AP20	ribosomal protein L23a pseudogene 20	O	-	20201124	-
9606	645965	LOC645965	-	-	-	1	1q21.3	adipose differentiation-related protein pseudogene	pseudo	-	-	-	-	20201124	-
9606	645967	LOC645967	-	-	Ensembl:ENSG00000278899	6	6q25.1	uncharacterized LOC645967	ncRNA	-	-	-	-	20201124	-
9606	645968	RPS3AP25	-	RPS3A_9_820	HGNC:HGNC:36801|Ensembl:ENSG00000232385	7	7q21.3	RPS3A pseudogene 25	pseudo	RPS3AP25	RPS3A pseudogene 25	O	ribosomal protein S3a pseudogene 25	20201124	-
9606	645969	SELENOTP1	-	-	HGNC:HGNC:53722	9	9p24.1	selenoprotein T pseudogene 1	pseudo	SELENOTP1	selenoprotein T pseudogene 1	O	-	20201124	-
9606	645973	ATP5PBP2	-	ATP5F1P2	HGNC:HGNC:39743|Ensembl:ENSG00000214342	7	7q21.3	ATP synthase peripheral stalk-membrane subunit b pseudogene 2	pseudo	ATP5PBP2	ATP synthase peripheral stalk-membrane subunit b pseudogene 2	O	ATP synthase, H+ transporting, mitochondrial F0 complex, subunit B1 pseudogene|ATP synthase, H+ transporting, mitochondrial Fo complex subunit B1 pseudogene 2	20201124	-
9606	645974	PABPC1L2B	-	RBM32B	HGNC:HGNC:31852|Ensembl:ENSG00000184388	X	Xq13.2	poly(A) binding protein cytoplasmic 1 like 2B	protein-coding	PABPC1L2B	poly(A) binding protein cytoplasmic 1 like 2B	O	polyadenylate-binding protein 1-like 2|RNA binding motif protein 32B|RNA-binding motif protein 32|RNA-binding protein 32	20201124	-
9606	645978	ACER2P1	-	-	HGNC:HGNC:54674	2	2q33.3	ACER2 pseudogene 1	pseudo	ACER2P1	ACER2 pseudogene 1	O	alkaline ceramidase 2 pseudogene	20201124	-
9606	645979	RPS26P31	-	RPS26_8_840	HGNC:HGNC:36614|Ensembl:ENSG00000235459	7	7q31.32	ribosomal protein S26 pseudogene 31	pseudo	RPS26P31	ribosomal protein S26 pseudogene 31	O	-	20201124	-
9606	645980	CFL1P4	-	CFLL4|CFLP4	HGNC:HGNC:1880	1	1q43	cofilin 1 pseudogene 4	pseudo	CFL1P4	cofilin 1 pseudogene 4	O	cofilin 1 (non-muscle) pseudogene 4|cofilin pseudogene 4|cofilin-like 4	20201124	-
9606	645993	RPL31P57	-	RPL31_21_1570	HGNC:HGNC:35703|Ensembl:ENSG00000256358	17	17q23.3	ribosomal protein L31 pseudogene 57	pseudo	RPL31P57	ribosomal protein L31 pseudogene 57	O	hCG1793136	20201124	-
9606	645996	NAP1L6P	-	NAP1L6	HGNC:HGNC:31706|Ensembl:ENSG00000204118	X	Xq13.2	nucleosome assembly protein 1 like 6, pseudogene	pseudo	NAP1L6P	nucleosome assembly protein 1 like 6, pseudogene	O	nucleosome assembly protein 1-like 6	20201124	-
9606	645998	RPL10AP5	-	RPL10A_2_189	HGNC:HGNC:36770|Ensembl:ENSG00000235467	1	1q43	ribosomal protein L10a pseudogene 5	pseudo	RPL10AP5	ribosomal protein L10a pseudogene 5	O	-	20201124	-
9606	646000	SLC35G4	-	AMAC1L1|SLC35G4P	HGNC:HGNC:31043|Ensembl:ENSG00000236396	18	18p11.21	solute carrier family 35 member G4	protein-coding	SLC35G4	solute carrier family 35 member G4	O	putative solute carrier family 35 member G4|acyl-malonyl-condensing enzyme 1-like protein 1|protein AMAC1L1|putative solute carrier family 35 member G4 pseudogene|solute carrier family 35, member G4, pseudogene	20201124	-
9606	646012	LOC646012	-	-	Ensembl:ENSG00000185296	5	5p15.1	aurora kinase A interacting protein 1 pseudogene	pseudo	-	-	-	-	20201124	-
9606	646013	RPS17P3	-	RPS17B|RPS17L2|RPS17_7_1537	HGNC:HGNC:10399|Ensembl:ENSG00000242439	17	17q11.2	ribosomal protein S17 pseudogene 3	pseudo	RPS17P3	ribosomal protein S17 pseudogene 3	O	ribosomal protein S17-like 2|ribosomal protein S17b-like 2 (pseudogene)|ribosomal protein pseudogene S17b	20201124	-
9606	646016	YWHAZP8	-	-	HGNC:HGNC:39029	X	Xq13.2	tyrosine 3-monooxygenase/tryptophan 5-monooxygenase activation protein zeta pseudogene 8	pseudo	YWHAZP8	tyrosine 3-monooxygenase/tryptophan 5-monooxygenase activation protein zeta pseudogene 8	O	tyrosine 3-monooxygenase/tryptophan 5-monooxygenase activation protein, zeta polypeptide pseudogene	20201124	-
9606	646019	CBY3	-	-	HGNC:HGNC:33278|Ensembl:ENSG00000204659	5	5q35.3	chibby family member 3	protein-coding	CBY3	chibby family member 3	O	protein chibby homolog 3|chibby homolog 3	20201124	-
9606	646023	ADORA2A-AS1	-	C22orf45	HGNC:HGNC:37122|Ensembl:ENSG00000178803	22	22q11.23	ADORA2A antisense RNA 1	ncRNA	ADORA2A-AS1	ADORA2A antisense RNA 1	O	-	20201124	-
9606	646024	RAET1K	-	-	HGNC:HGNC:16797|Ensembl:ENSG00000218358	6	6q25.1	retinoic acid early transcript 1K pseudogene	pseudo	RAET1K	retinoic acid early transcript 1K pseudogene	O	-	20201124	-
9606	646029	LOC646029	-	-	-	11	11q14.1	uncharacterized LOC646029	ncRNA	-	-	-	-	20201124	-
9606	646030	LOC646030	-	-	-	17	17q11.2	leucine rich repeat containing 37B pseudogene	pseudo	-	-	-	leucine-rich repeat-containing protein 37A2-like	20201124	-
9606	646044	LOC646044	-	-	-	18	18p11.21	single stranded DNA binding protein 4 pseudogene	pseudo	-	-	-	-	20201124	-
9606	646049	HMGN2P20	-	-	HGNC:HGNC:39385	2	2p23.3	high mobility group nucleosomal binding domain 2 pseudogene 20	pseudo	HMGN2P20	high mobility group nucleosomal binding domain 2 pseudogene 20	O	-	20201124	-
9606	646050	AIDAP1	-	-	HGNC:HGNC:54663	2	2p25.1	AIDA pseudogene 1	pseudo	AIDAP1	AIDA pseudogene 1	O	axin interactor, dorsalization associated pseudogene	20201124	-
9606	646052	SLC20A1P3	-	-	HGNC:HGNC:42538	15	15q11.1	solute carrier family 20 member 1 pseudogene 3	pseudo	SLC20A1P3	solute carrier family 20 member 1 pseudogene 3	O	solute carrier family 20 (phosphate transporter), member 1 pseudogene 3	20201124	-
9606	646058	LOC646058	-	-	-	5	5q35.3	histone PARylation factor 1 pseudogene	pseudo	-	-	-	-	20201124	-
9606	646065	PMM2P2	-	-	HGNC:HGNC:21753	18	18p11.21	phosphomannomutase 2 pseudogene 2	pseudo	PMM2P2	phosphomannomutase 2 pseudogene 2	O	-	20201124	-
9606	646066	TAF11L5	-	-	HGNC:HGNC:53848	5	5p15.1	TATA-box binding protein associated factor 11 like 5	pseudo	TAF11L5	TATA-box binding protein associated factor 11 like 5	O	TAF11 RNA polymerase II, TATA box binding protein (TBP)-associated factor, 28kDa pseudogene	20201124	-
9606	646070	CICP18	-	-	HGNC:HGNC:48828	6	6p25.3	capicua transcriptional repressor pseudogene 18	pseudo	CICP18	capicua transcriptional repressor pseudogene 18	O	capicua homolog pseudogene	20201124	-
9606	646071	LOC646071	-	-	Ensembl:ENSG00000259769	15	15q11.1	disintegrin and metalloproteinase domain-containing protein 21-like	pseudo	-	-	-	-	20201124	-
9606	646074	POM121L10P	-	-	HGNC:HGNC:35448	22	22q11.23	POM121 transmembrane nucleoporin like 10, pseudogene	pseudo	POM121L10P	POM121 transmembrane nucleoporin like 10, pseudogene	O	POM121 membrane glycoprotein-like 1 pseudogene|POM121 membrane glycoprotein-like 10, pseudogene|POM121-like 1	20201124	-
9606	646077	RPL29P23	-	RPL29_11_1134	HGNC:HGNC:35946	11	11p13	ribosomal protein L29 pseudogene 23	pseudo	RPL29P23	ribosomal protein L29 pseudogene 23	O	-	20201124	-
9606	646080	RAB11FIP1P1	-	-	HGNC:HGNC:42366	X	Xq13.2	RAB11 family interacting protein 1 pseudogene 1	pseudo	RAB11FIP1P1	RAB11 family interacting protein 1 pseudogene 1	O	RAB11 family interacting protein 1 (class I) pseudogene 1|Rab coupling protein pseudogene	20201124	-
9606	646083	PA2G4P6	-	PA2G4L3	HGNC:HGNC:32219	9	9q22.2	proliferation-associated 2G4 pseudogene 6	pseudo	PA2G4P6	proliferation-associated 2G4 pseudogene 6	O	proliferation-associated 2G4, 38kDa pseudogene	20201124	-
9606	646085	PSMC1P7	-	-	HGNC:HGNC:39782|Ensembl:ENSG00000243838	3	3q26.1	proteasome 26S subunit, ATPase 1 pseudogene 7	pseudo	PSMC1P7	proteasome 26S subunit, ATPase 1 pseudogene 7	O	proteasome (prosome, macropain) 26S subunit, ATPase, 1 pseudogene 7	20201124	-
9606	646086	WDR45BP1	-	WDR45LP1	HGNC:HGNC:26605	17	17q11.2	WD repeat domain 45B pseudogene 1	pseudo	WDR45BP1	WD repeat domain 45B pseudogene 1	O	WDR45-like pseudogene 1	20201124	-
9606	646087	IMP3P1	-	-	HGNC:HGNC:49385|Ensembl:ENSG00000230589	9	9p23	IMP3 pseudogene 1	pseudo	IMP3P1	IMP3 pseudogene 1	O	IMP3, U3 small nucleolar ribonucleoprotein, homolog pseudogene	20201124	-
9606	646090	RHPN2P1	-	-	HGNC:HGNC:37708	15	15q11.1	rhophilin Rho GTPase binding protein 2 pseudogene 1	pseudo	RHPN2P1	rhophilin Rho GTPase binding protein 2 pseudogene 1	O	Putative rhophilin-2-like protein	20201124	-
9606	646093	RPS8P7	-	RPS8_3_645	HGNC:HGNC:35795|Ensembl:ENSG00000229721	5	5q35.3	ribosomal protein S8 pseudogene 7	pseudo	RPS8P7	ribosomal protein S8 pseudogene 7	O	-	20201124	-
9606	646096	CHEK2P2	-	-	HGNC:HGNC:43578|Ensembl:ENSG00000259156	15	15q11.1	checkpoint kinase 2 pseudogene 2	pseudo	CHEK2P2	checkpoint kinase 2 pseudogene 2	O	CHK2 checkpoint homolog pseudogene	20201124	-
9606	646103	TAF11L3	-	-	HGNC:HGNC:53846	5	5p15.1	TATA-box binding protein associated factor 11 like 3	pseudo	TAF11L3	TATA-box binding protein associated factor 11 like 3	O	TAF11 RNA polymerase II, TATA box binding protein (TBP)-associated factor, 28kDa pseudogene	20201124	-
9606	646104	RPL32P16	-	RPL32_7_768	HGNC:HGNC:36086	6	6q25.1	ribosomal protein L32 pseudogene 16	pseudo	RPL32P16	ribosomal protein L32 pseudogene 16	O	-	20201124	-
9606	646108	RPS7P14	-	RPS7_5_1787	HGNC:HGNC:36602|Ensembl:ENSG00000213695	X	Xq13.2	ribosomal protein S7 pseudogene 14	pseudo	RPS7P14	ribosomal protein S7 pseudogene 14	O	-	20201124	-
9606	646112	LOC646112	-	-	Ensembl:ENSG00000254471	11	11q14.1	origin recognition complex subunit 3 pseudogene	pseudo	-	-	-	origin recognition complex, subunit 3-like (yeast) pseudogene	20201124	-
9606	646113	LINC00643	-	-	HGNC:HGNC:44296	14	14q23.2	long intergenic non-protein coding RNA 643	ncRNA	LINC00643	long intergenic non-protein coding RNA 643	O	-	20201124	-
9606	646114	AKAP8P1	-	-	HGNC:HGNC:49758|Ensembl:ENSG00000234146	9	9p23	A-kinase anchoring protein 8 pseudogene 1	pseudo	AKAP8P1	A-kinase anchoring protein 8 pseudogene 1	O	A kinase (PRKA) anchor protein 8 pseudogene 1	20201124	-
9606	646119	RPS8P4	-	RPS8_2_1103	HGNC:HGNC:17478|Ensembl:ENSG00000227437	10	10q26.11	ribosomal protein S8 pseudogene 4	pseudo	RPS8P4	ribosomal protein S8 pseudogene 4	O	-	20201124	-
9606	646120	LOC646120	-	-	-	11	11p13	Spi-C transcription factor (Spi-1/PU.1 related) pseudogene	pseudo	-	-	-	-	20201124	-
9606	646127	TERF1P7	-	-	HGNC:HGNC:54603	X	Xq13.3	TERF1 pseudogene 7	pseudo	TERF1P7	TERF1 pseudogene 7	O	telomeric repeat-binding factor 1 pseudogene	20201124	-
9606	646140	LOC646140	-	-	-	16	16p13.3	ribosomal protein L7 like 1 pseudogene	pseudo	-	-	-	-	20201124	-
9606	646161	RPL26P21	-	RPL26_11_785	HGNC:HGNC:35497	7	7p21.2	ribosomal protein L26 pseudogene 21	pseudo	RPL26P21	ribosomal protein L26 pseudogene 21	O	-	20201124	-
9606	646164	DDX39AP1	-	-	HGNC:HGNC:39664	13	13q12.12	DEAD-box helicase 39A pseudogene 1	pseudo	DDX39AP1	DEAD-box helicase 39A pseudogene 1	O	DEAD (Asp-Glu-Ala-Asp) box polypeptide 39 pseudogene|DEAD (Asp-Glu-Ala-Asp) box polypeptide 39A pseudogene 1	20201124	-
9606	646168	LRRC77P	-	LINC01330	HGNC:HGNC:50536|Ensembl:ENSG00000244227	3	3q26.1-q26.2	leucine rich repeat containing 77, pseudogene	pseudo	LRRC77P	leucine rich repeat containing 77, pseudogene	O	long intergenic non-protein coding RNA 1330	20201124	-
9606	646171	EIF4A2P1	-	-	HGNC:HGNC:37929	18	18p11.21	eukaryotic translation initiation factor 4A2 pseudogene 1	pseudo	EIF4A2P1	eukaryotic translation initiation factor 4A2 pseudogene 1	O	-	20201124	-
9606	646174	C16orf90	-	-	HGNC:HGNC:34455|Ensembl:ENSG00000215131	16	16p13.3	chromosome 16 open reading frame 90	protein-coding	C16orf90	chromosome 16 open reading frame 90	O	uncharacterized protein C16orf90	20201124	-
9606	646175	RPL36AP48	-	RPL36A_23_1571	HGNC:HGNC:36721|Ensembl:ENSG00000213180	17	17q24.2	ribosomal protein L36a pseudogene 48	pseudo	RPL36AP48	ribosomal protein L36a pseudogene 48	O	-	20201124	-
9606	646177	SPATA31E2P	-	FAM75E2P	HGNC:HGNC:43827	15	15q11.2	SPATA31 subfamily E member 2, pseudogene	pseudo	SPATA31E2P	SPATA31 subfamily E member 2, pseudogene	O	family with sequence similarity 75, member E2, pseudogene	20201124	-
9606	646189	RPL18AP13	-	RPL18A_8_1622	HGNC:HGNC:36739|Ensembl:ENSG00000213304	19	19p13.2	ribosomal protein L18a pseudogene 13	pseudo	RPL18AP13	ribosomal protein L18a pseudogene 13	O	-	20201124	-
9606	646192	NOP56P1	-	NOL5B|NOL5BP|NOP56-L|dJ207F6.1	HGNC:HGNC:13962	6	6p22.1	NOP56 ribonucleoprotein pseudogene 1	pseudo	NOP56P1	NOP56 ribonucleoprotein pseudogene 1	O	NOP56 ribonucleoprotein homolog pseudogene 1|nucleolar protein 5B pseudogene	20201124	-
9606	646193	TRAPPC13P1	-	-	HGNC:HGNC:50347|Ensembl:ENSG00000235447	X	Xq13.3	trafficking protein particle complex 13 pseudogene 1	pseudo	TRAPPC13P1	trafficking protein particle complex 13 pseudogene 1	O	-	20201124	-
9606	646195	RPS28P7	-	RPS28_3_1160	HGNC:HGNC:35787	11	11q14.1	ribosomal protein S28 pseudogene 7	pseudo	RPS28P7	ribosomal protein S28 pseudogene 7	O	-	20201124	-
9606	646196	SMARCE1P6	-	-	HGNC:HGNC:39737	2	2p23.3	SWI/SNF related, matrix associated, actin dependent regulator of chromatin, subfamily e, member 1 pseudogene 6	pseudo	SMARCE1P6	SWI/SNF related, matrix associated, actin dependent regulator of chromatin, subfamily e, member 1 pseudogene 6	O	-	20201124	-
9606	646197	LOC646197	-	-	-	8	8q21.11	heat shock protein 90 alpha family class B member 1 pseudogene	pseudo	-	-	-	heat shock protein 90kDa alpha (cytosolic), class B member 1 pseudogene|heat shock protein 90kDa alpha family class B member 1 pseudogene	20201124	-
9606	646201	BASP1P1	-	-	HGNC:HGNC:39418	13	13q12.12	BASP1 pseudogene 1	pseudo	BASP1P1	BASP1 pseudogene 1	O	brain abundant, membrane attached signal protein 1 pseudogene 1	20201124	-
9606	646202	TLK2P1	-	TLK2ps1	HGNC:HGNC:18048|Ensembl:ENSG00000226049	17	17q12	tousled like kinase 2 pseudogene 1	pseudo	TLK2P1	tousled like kinase 2 pseudogene 1	O	-	20201124	-
9606	646203	LOC646203	-	-	-	18	18p11.21	MRT4 homolog, ribosome maturation factor pseudogene	pseudo	-	-	-	mRNA turnover 4 homolog (S. cerevisiae) pseudogene	20201124	-
9606	646208	NUS1P2	-	-	HGNC:HGNC:38473	13	13q12.12	NUS1 pseudogene 2	pseudo	NUS1P2	NUS1 pseudogene 2	O	NUS1 dehydrodolichyl diphosphate synthase subunit pseudogene 2|nuclear undecaprenyl pyrophosphate synthase 1 homolog pseudogene 2|nuclear undecaprenyl pyrophosphate synthase 1 pseudogene	20201124	-
9606	646213	SS18L2P1	-	-	HGNC:HGNC:44965	10	10p11.21	SS18 like 2 pseudogene 1	pseudo	SS18L2P1	SS18 like 2 pseudogene 1	O	synovial sarcoma translocation gene on chromosome 18-like 2 pseudogene 1	20201124	-
9606	646214	LOC646214	-	-	-	15	15q11.2	p21 (RAC1) activated kinase 2 pseudogene	pseudo	-	-	-	p21 protein (Cdc42/Rac)-activated kinase 2 pseudogene|p21-activated kinase 2 pseudogene	20201124	-
9606	646216	LOC646216	-	-	Ensembl:ENSG00000230203	22	22q12.1	ribosomal protein S3A pseudogene	pseudo	-	-	-	-	20201124	-
9606	646218	PRDX2P2	-	-	HGNC:HGNC:44967	10	10p11.21	peroxiredoxin 2 pseudogene 2	pseudo	PRDX2P2	peroxiredoxin 2 pseudogene 2	O	-	20201124	-
9606	646227	ARPP19P1	-	-	HGNC:HGNC:54698	5	5q35.3	ARPP19 pseudogene 1	pseudo	ARPP19P1	ARPP19 pseudogene 1	O	cAMP regulated phosphoprotein 19kDa pseudogene|cAMP-regulated phosphoprotein 19 pseudogene	20201124	-
9606	646231	AGPAT5P1	-	-	HGNC:HGNC:37709|Ensembl:ENSG00000234652	Y	Yp11.2	1-acylglycerol-3-phosphate O-acyltransferase 5 pseudogene 1	pseudo	AGPAT5P1	1-acylglycerol-3-phosphate O-acyltransferase 5 pseudogene 1	O	-	20201124	-
9606	646233	RPS27P10	-	RPS27_2_322	HGNC:HGNC:35961	2	2q34	ribosomal protein S27 pseudogene 10	pseudo	RPS27P10	ribosomal protein S27 pseudogene 10	O	-	20201124	-
9606	646241	LINC02223	-	-	HGNC:HGNC:53092	5	5p15.1	long intergenic non-protein coding RNA 2223	ncRNA	LINC02223	long intergenic non-protein coding RNA 2223	O	-	20201124	-
9606	646243	CXADRP2	-	-	HGNC:HGNC:33973	15	15q11.2	CXADR pseudogene 2	pseudo	CXADRP2	CXADR pseudogene 2	O	coxsackie virus and adenovirus receptor pseudogene 2	20201124	-
9606	646249	PCED1CP	-	-	HGNC:HGNC:44083|Ensembl:ENSG00000231254	2	2q34	PC-esterase domain containing 1C, pseudogene	pseudo	PCED1CP	PC-esterase domain containing 1C, pseudogene	O	family with sequence similarity 113, member A pseudogene|hCG1645016	20201124	-
9606	646255	RPL19P16	-	RPL19_5_1105	HGNC:HGNC:36596	10	10q26.12	ribosomal protein L19 pseudogene 16	pseudo	RPL19P16	ribosomal protein L19 pseudogene 16	O	-	20201124	-
9606	646260	SAR1AP1	-	SAR1P1|SARAP|SARAP1|dJ88J8.3|hsSARA-p	HGNC:HGNC:13983	6	6p22.1	secretion associated Ras related GTPase 1A pseudogene 1	pseudo	SAR1AP1	secretion associated Ras related GTPase 1A pseudogene 1	O	SAR1 gene homolog pseudogene 1|SAR1 homolog A pseudogene 1|SAR1 homolog pseudogene 1|SAR1a gene homolog pseudogene	20201124	-
9606	646262	LACTBL1	-	-	HGNC:HGNC:35445|Ensembl:ENSG00000215906	1	1p36.12	lactamase beta like 1	protein-coding	LACTBL1	lactamase beta like 1	O	putative beta-lactamase-like 1	20201124	-
9606	646268	LINC01704	-	-	HGNC:HGNC:52492|Ensembl:ENSG00000231666	1	1q23.1	long intergenic non-protein coding RNA 1704	ncRNA	LINC01704	long intergenic non-protein coding RNA 1704	O	hCG1654703	20201124	-
9606	646269	RPS4XP8	-	RPS4P8|RPS4X_5_772	HGNC:HGNC:36683|Ensembl:ENSG00000219146	6	6q25.2	ribosomal protein S4X pseudogene 8	pseudo	RPS4XP8	ribosomal protein S4X pseudogene 8	O	ribosomal protein S4, X-linked pseudogene	20201124	-
9606	646270	ELL2P1	-	-	HGNC:HGNC:39343	1	1q23.1	elongation factor for RNA polymerase II 2 pseudogene 1	pseudo	ELL2P1	elongation factor for RNA polymerase II 2 pseudogene 1	O	elongation factor, RNA polymerase II, 2 pseudogene 1	20201124	-
9606	646273	HSPD1P15	-	HSPD1-15P	HGNC:HGNC:35130	5	5p14.3	heat shock protein family D (Hsp60) member 1 pseudogene 15	pseudo	HSPD1P15	heat shock protein family D (Hsp60) member 1 pseudogene 15	O	heat shock 60kDa protein 1 (chaperonin) pseudogene 15	20201124	-
9606	646274	LOC646274	-	-	-	6	6q25.2	stathmin 2 pseudogene	pseudo	-	-	-	-	20201124	-
9606	646278	PDCD6IPP2	-	-	HGNC:HGNC:49873	15	15q13.1	PDCD6IP pseudogene 2	pseudo	PDCD6IPP2	PDCD6IP pseudogene 2	O	programmed cell death 6 interacting protein pseudogene	20201124	-
9606	646282	AZGP1P1	-	-	HGNC:HGNC:911|Ensembl:ENSG00000214313	7	7q22.1	AZGP1 pseudogene 1	pseudo	AZGP1P1	AZGP1 pseudogene 1	O	alpha-2-glycoprotein 1, zinc pseudogene 1|alpha-2-glycoprotein 1, zinc-binding pseudogene 1	20201124	-
9606	646294	RPS2P29	-	RPS2_9_695	HGNC:HGNC:36011|Ensembl:ENSG00000219470	6	6p21.1	ribosomal protein S2 pseudogene 29	pseudo	RPS2P29	ribosomal protein S2 pseudogene 29	O	-	20201124	-
9606	646300	COL6A4P2	-	COL6A4	MIM:616612|HGNC:HGNC:38501	3	3q22.1	collagen type VI alpha 4 pseudogene 2	pseudo	COL6A4P2	collagen type VI alpha 4 pseudogene 2	O	alpha collagen containing double von Willebrand factor A domains|collagen VI alpha 4 pseudogene 2|collagen, type VI, alpha 4	20201124	-
9606	646309	NAMPTP1	-	NAMPTL|PBEF2|bA92J19.4	HGNC:HGNC:17633|Ensembl:ENSG00000229644	10	10p11.21	nicotinamide phosphoribosyltransferase pseudogene 1	pseudo	NAMPTP1	nicotinamide phosphoribosyltransferase pseudogene 1	O	nicotinamide phosphoribosyltransferase-like|pre-B-cell colony enhancing factor 2	20201124	-
9606	646316	TERF1P3	-	-	HGNC:HGNC:38499	4	4q28.3	TERF1 pseudogene 3	pseudo	TERF1P3	TERF1 pseudogene 3	O	telomeric repeat binding factor (NIMA-interacting) 1 pseudogene 3|telomeric repeat binding factor 1 pseudogene 3	20201124	-
9606	646324	LINC00607	-	-	HGNC:HGNC:43944|Ensembl:ENSG00000235770	2	2q35	long intergenic non-protein coding RNA 607	ncRNA	LINC00607	long intergenic non-protein coding RNA 607	O	-	20201124	-
9606	646330	BTBD6P1	-	-	HGNC:HGNC:51542	1	1p36.11	BTB domain containing 6 pseudogene 1	pseudo	BTBD6P1	BTB domain containing 6 pseudogene 1	O	BTB (POZ) domain containing 6 pseudogene 1	20201124	-
9606	646346	RPL7P58	-	-	HGNC:HGNC:49214	X	Xp21.3	ribosomal protein L7 pseudogene 58	pseudo	RPL7P58	ribosomal protein L7 pseudogene 58	O	-	20201124	-
9606	646347	LOC646347	-	-	-	1	1q23.3	spermine synthase pseudogene	pseudo	-	-	-	-	20201124	-
9606	646348	ARL6IP1P2	-	-	HGNC:HGNC:44971	10	10p11.21	ADP ribosylation factor like GTPase 6 interacting protein 1 pseudogene 2	pseudo	ARL6IP1P2	ADP ribosylation factor like GTPase 6 interacting protein 1 pseudogene 2	O	ADP-ribosylation factor GTPase 6 interacting protein 1 pseudogene 2|ADP-ribosylation factor-like 6 interacting protein 1 pseudogene 2	20201124	-
9606	646358	LOC646358	-	-	-	15	15q22.31	DnaJ heat shock protein family (Hsp40) member B14 pseudogene	pseudo	-	-	-	DnaJ (Hsp40) homolog, subfamily B, member 14 pseudogene	20201124	-
9606	646359	TERF1P2	-	-	HGNC:HGNC:38110	18	18p11.21	TERF1 pseudogene 2	pseudo	TERF1P2	TERF1 pseudogene 2	O	telomeric repeat binding factor (NIMA-interacting) 1 pseudogene 2|telomeric repeat binding factor 1 pseudogene 2	20201124	-
9606	646360	TMEM161BP1	-	-	HGNC:HGNC:44973	10	10p11.21	transmembrane protein 161B pseudogene 1	pseudo	TMEM161BP1	transmembrane protein 161B pseudogene 1	O	hCG25653	20201124	-
9606	646362	FTH1P13	-	FTHL13|FTHP3	HGNC:HGNC:3983	14	14q23.3	ferritin heavy chain 1 pseudogene 13	pseudo	FTH1P13	ferritin heavy chain 1 pseudogene 13	O	ferritin, heavy polypeptide 1 pseudogene 13|ferritin, heavy polypeptide pseudogene 3|ferritin, heavy polypeptide-like 13	20201124	-
9606	646366	MAS1LP1	-	MAS1LP	HGNC:HGNC:33448|Ensembl:ENSG00000230164	6	6p22.1	MAS1L pseudogene 1	pseudo	MAS1LP1	MAS1L pseudogene 1	O	MAS1 oncogene-like pseudogene 1	20201124	-
9606	646370	IGHV1OR15-3	-	IGHV1OR153	HGNC:HGNC:5565|IMGT/GENE-DB:IGHV1/OR15-3	15	15q11.2	immunoglobulin heavy variable 1/OR15-3 (pseudogene)	pseudo	IGHV1OR15-3	immunoglobulin heavy variable 1/OR15-3 (pseudogene)	O	-	20201124	-
9606	646377	PYHIN5P	-	-	HGNC:HGNC:51820	1	1q23.1	pyrin and HIN domain family member 5, pseudogene	pseudo	PYHIN5P	pyrin and HIN domain family member 5, pseudogene	O	pyrin and HIN domain family, member 1 pseudogene	20201124	-
9606	646378	DDX18P5	-	-	HGNC:HGNC:33968	11	11q24.3	DEAD-box helicase 18 pseudogene 5	pseudo	DDX18P5	DEAD-box helicase 18 pseudogene 5	O	DEAD (Asp-Glu-Ala-Asp) box polypeptide 18 pseudogene 5	20201124	-
9606	646379	IGHV1OR15-4	-	IGHV1OR154	HGNC:HGNC:5566|IMGT/GENE-DB:IGHV1/OR15-4	15	15q11.2	immunoglobulin heavy variable 1/OR15-4 (pseudogene)	pseudo	IGHV1OR15-4	immunoglobulin heavy variable 1/OR15-4 (pseudogene)	O	IGHV1/OR15-4	20201124	-
9606	646382	DPPA5P1	-	-	HGNC:HGNC:43752	19	19q13.41	developmental pluripotency associated 5 pseudogene 1	pseudo	DPPA5P1	developmental pluripotency associated 5 pseudogene 1	O	-	20201124	-
9606	646383	ZBTB44-DT	-	-	HGNC:HGNC:54265|Ensembl:ENSG00000175773	11	11q24.3	ZBTB44 divergent transcript	ncRNA	ZBTB44-DT	ZBTB44 divergent transcript	O	-	20201124	-
9606	646388	LOC646388	-	-	-	11	11p12	zinc finger CCHC-type containing 9 pseudogene	pseudo	-	-	-	-	20201124	-
9606	646390	IRX1P1	-	-	HGNC:HGNC:33315	13	13q12.12	iroquois homeobox 1 pseudogene 1	pseudo	IRX1P1	iroquois homeobox 1 pseudogene 1	O	-	20201124	-
9606	646392	NIP7P2	-	-	HGNC:HGNC:45181	3	3q22.1	NIP7 pseudogene 2	pseudo	NIP7P2	NIP7 pseudogene 2	O	NIP7, nucleolar pre-rRNA processing protein pseudogene 2|nuclear import 7 homolog pseudogene	20201124	-
9606	646396	REREP3	-	-	HGNC:HGNC:38797	15	15q11.2	arginine-glutamic acid dipeptide repeats pseudogene 3	pseudo	REREP3	arginine-glutamic acid dipeptide repeats pseudogene 3	O	arginine-glutamic acid dipeptide (RE) repeats pseudogene 3	20201124	-
9606	646405	TPTE2P1	-	-	HGNC:HGNC:35196	13	13q12.13	transmembrane phosphoinositide 3-phosphatase and tensin homolog 2 pseudogene 1	pseudo	TPTE2P1	transmembrane phosphoinositide 3-phosphatase and tensin homolog 2 pseudogene 1	O	-	20201227	-
9606	646408	LOC646408	-	-	-	22	22q12.1	bublin coiled coil protein pseudogene	pseudo	-	-	-	-	20210108	-
9606	646409	DGAT2L7P	-	DGAT2L7	HGNC:HGNC:44367|Ensembl:ENSG00000205267	7	7q22.1	diacylglycerol O-acyltransferase 2 like 7, pseudogene	pseudo	DGAT2L7P	diacylglycerol O-acyltransferase 2 like 7, pseudogene	O	diacylglycerol O-acyltransferase 2 like protein 7|putative diacylglycerol O-acyltransferase 2-like protein 7|putative diacylglycerol O-acyltransferase 2-like protein DGAT2L7P	20201124	-
9606	646417	RPL29P5	-	RPL29_2_63	HGNC:HGNC:36786	1	1p31.1	ribosomal protein L29 pseudogene 5	pseudo	RPL29P5	ribosomal protein L29 pseudogene 5	O	-	20201124	-
9606	646424	SPINK8	-	-	HGNC:HGNC:33160|Ensembl:ENSG00000229453	3	3p21.31	serine peptidase inhibitor Kazal type 8 (putative)	protein-coding	SPINK8	serine peptidase inhibitor Kazal type 8 (putative)	O	serine protease inhibitor Kazal-type 8	20201124	-
9606	646430	LOC646430	-	-	-	1	1q23.2	amyloid P component, serum pseudogene	pseudo	-	-	-	-	20201124	-
9606	646433	RPL32P19	-	RPL32_10_878	HGNC:HGNC:36743|Ensembl:ENSG00000226836	8	8p22	ribosomal protein L32 pseudogene 19	pseudo	RPL32P19	ribosomal protein L32 pseudogene 19	O	hCG1794003	20201124	-
9606	646440	CCT3P1	-	CCT3-1P	HGNC:HGNC:35129|Ensembl:ENSG00000253951	8	8p22	chaperonin containing TCP1 subunit 3 pseudogene 1	pseudo	CCT3P1	chaperonin containing TCP1 subunit 3 pseudogene 1	O	chaperonin containing TCP1, subunit 3 (gamma) pseudogene 1	20201124	-
9606	646442	SNX19P3	-	-	HGNC:HGNC:38116	18	18p11.21	sorting nexin 19 pseudogene 3	pseudo	SNX19P3	sorting nexin 19 pseudogene 3	O	-	20201124	-
9606	646446	RPL27P2	-	RPL27_1_105	HGNC:HGNC:36948|Ensembl:ENSG00000235226	1	1q23.2	ribosomal protein L27 pseudogene 2	pseudo	RPL27P2	ribosomal protein L27 pseudogene 2	O	-	20201124	-
9606	646450	ARIH2OS	-	C3orf71	HGNC:HGNC:34425	3	3p21.31	ARIH2 opposite strand lncRNA	ncRNA	ARIH2OS	ARIH2 opposite strand lncRNA	O	ariadne RBR E3 ubiquitin protein ligase 2 opposite strand|ariadne-2 homolog opposite strand protein	20201124	-
9606	646457	C19orf67	-	-	HGNC:HGNC:34354|Ensembl:ENSG00000188032	19	19p13.12	chromosome 19 open reading frame 67	protein-coding	C19orf67	chromosome 19 open reading frame 67	O	UPF0575 protein C19orf67	20201124	-
9606	646463	UBE2HP1	-	UBE2HP	HGNC:HGNC:31079	8	8q21.13	ubiquitin conjugating enzyme E2 H pseudogene 1	pseudo	UBE2HP1	ubiquitin conjugating enzyme E2 H pseudogene 1	O	ubiquitin conjugating enzyme E2H pseudogene 1|ubiquitin-conjugating enzyme E2H (UBC8 homolog, yeast) pseudogene 1	20201124	-
9606	646467	CNN2P1	-	-	HGNC:HGNC:39526	22	22q12.2	calponin 2 pseudogene 1	pseudo	CNN2P1	calponin 2 pseudogene 1	O	-	20201124	-
9606	646471	LOC646471	-	-	-	1	1p36.11	uncharacterized LOC646471	ncRNA	-	-	-	-	20201124	-
9606	646476	RPL7AP39	-	RPL7A_12_828	HGNC:HGNC:35881|Ensembl:ENSG00000213385	7	7q22.1	ribosomal protein L7a pseudogene 39	pseudo	RPL7AP39	ribosomal protein L7a pseudogene 39	O	-	20201124	-
9606	646479	ADAM24P	-	ADAM24	HGNC:HGNC:203|Ensembl:ENSG00000214607	8	8p22	ADAM metallopeptidase domain 24, pseudogene	pseudo	ADAM24P	ADAM metallopeptidase domain 24, pseudogene	O	ADAM metallopeptidase domain 29 pseudogene|a disintegrin and metalloproteinase domain 24	20201124	-
9606	646480	FABP9	-	PERF|PERF15|T-FABP|TLBP	HGNC:HGNC:3563|Ensembl:ENSG00000205186	8	8q21.13	fatty acid binding protein 9	protein-coding	FABP9	fatty acid binding protein 9	O	fatty acid-binding protein 9|fatty acid binding protein 9, testis|testis lipid binding protein|testis-type fatty acid-binding protein	20201124	-
9606	646483	RPL6P19	-	RPL6_14_853	HGNC:HGNC:36754|Ensembl:ENSG00000230383	7	7q33	ribosomal protein L6 pseudogene 19	pseudo	RPL6P19	ribosomal protein L6 pseudogene 19	O	-	20201124	-
9606	646486	FABP12	-	-	MIM:618923|HGNC:HGNC:34524|Ensembl:ENSG00000197416	8	8q21.13	fatty acid binding protein 12	protein-coding	FABP12	fatty acid binding protein 12	O	fatty acid-binding protein 12|Probable fatty acid-binding protein ENSP00000353650|fatty acid binding protein ORF|intracellular fatty acid-binding protein FABP12	20201124	-
9606	646489	RPL21P70	-	RPL21_4_205	HGNC:HGNC:37024	2	2p23.1	ribosomal protein L21 pseudogene 70	pseudo	RPL21P70	ribosomal protein L21 pseudogene 70	O	-	20201124	-
9606	646498	C3orf84	-	-	HGNC:HGNC:44666|Ensembl:ENSG00000236980	3	3p21.31	chromosome 3 open reading frame 84	protein-coding	C3orf84	chromosome 3 open reading frame 84	O	uncharacterized protein C3orf84	20201124	-
9606	646505	CLK3P1	-	-	HGNC:HGNC:49785	9	9p22.1	CDC like kinase 3 pseudogene 1	pseudo	CLK3P1	CDC like kinase 3 pseudogene 1	O	-	20201124	-
9606	646506	LOC646506	-	-	Ensembl:ENSG00000215310	X	Xp21.1	lysosomal associated membrane protein 1 pseudogene	pseudo	-	-	-	-	20201124	-
9606	646507	SPATA31E3P	-	FAM75E3P	HGNC:HGNC:43828	15	15q11.2	SPATA31 subfamily E member 3, pseudogene	pseudo	SPATA31E3P	SPATA31 subfamily E member 3, pseudogene	O	family with sequence similarity 75, member E3, pseudogene	20201124	-
9606	646508	FAM90A27P	-	-	HGNC:HGNC:43617|Ensembl:ENSG00000189348	19	19q13.42	family with sequence similarity 90 member A27, pseudogene	pseudo	FAM90A27P	family with sequence similarity 90 member A27, pseudogene	O	-	20201124	-
9606	646517	LOC646517	-	-	-	6	6p12.3	WT1 associated protein pseudogene	pseudo	-	-	-	Wilms tumor 1 associated protein pseudogene	20201124	-
9606	646520	SUCLA2P1	-	Em:AB014080.4|SUCLA2P	HGNC:HGNC:21632	6	6p22.1	SUCLA2 pseudogene 1	pseudo	SUCLA2P1	SUCLA2 pseudogene 1	O	succinate-CoA ligase ADP-forming beta subunit pseudogene 1|succinate-CoA ligase beta subunit pseudogene 1	20201124	-
9606	646522	LINC02743	-	-	HGNC:HGNC:54261|Ensembl:ENSG00000255258	11	11q25	long intergenic non-protein coding RNA 2743	ncRNA	LINC02743	long intergenic non-protein coding RNA 2743	O	-	20201124	-
9606	646526	HMGB1P18	-	-	HGNC:HGNC:39100	1	1p31.1	high mobility group box 1 pseudogene 18	pseudo	HMGB1P18	high mobility group box 1 pseudogene 18	O	-	20201124	-
9606	646527	RPS3AP44	-	RPS3A_18_1305	HGNC:HGNC:36761|Ensembl:ENSG00000234031	13	13q12.13	RPS3A pseudogene 44	pseudo	RPS3AP44	RPS3A pseudogene 44	O	ribosomal protein S3a pseudogene 44	20201124	-
9606	646531	YBX1P2	-	-	HGNC:HGNC:22635	7	7q22.3	Y-box binding protein 1 pseudogene 2	pseudo	YBX1P2	Y-box binding protein 1 pseudogene 2	O	TCAG_1818537	20201124	-
9606	646532	RPL19P5	-	RPL19_2_325	HGNC:HGNC:36325|Ensembl:ENSG00000230580	2	2q35	ribosomal protein L19 pseudogene 5	pseudo	RPL19P5	ribosomal protein L19 pseudogene 5	O	-	20201124	-
9606	646538	RPL7P10	-	RPL7_2_66	HGNC:HGNC:36599|Ensembl:ENSG00000229752	1	1p31.1	ribosomal protein L7 pseudogene 10	pseudo	RPL7P10	ribosomal protein L7 pseudogene 10	O	-	20201124	-
9606	646548	LOC646548	-	-	-	14	14q24.2	ADAM metallopeptidase domain 20 pseudogene	pseudo	-	-	-	-	20201124	-
9606	646555	ARID3BP1	-	-	HGNC:HGNC:54553	1	1p31.1	ARID3B pseudogene 1	pseudo	ARID3BP1	ARID3B pseudogene 1	O	AT rich interactive domain 3B (BRIGHT-like) pseudogene|AT rich interactive domain 3B pseudogene|AT-rich interaction domain 3B pseudogene|pseudogene similar to dead ringer-like 2	20201124	-
9606	646557	OSTCP3	-	-	HGNC:HGNC:42865|Ensembl:ENSG00000269608	19	19q13.42	oligosaccharyltransferase complex subunit pseudogene 3	pseudo	OSTCP3	oligosaccharyltransferase complex subunit pseudogene 3	O	-	20201124	-
9606	646566	RPLP1P12	-	RPLP1_6_1670	HGNC:HGNC:36858	19	19q13.42	ribosomal protein lateral stalk subunit P1 pseudogene 12	pseudo	RPLP1P12	ribosomal protein lateral stalk subunit P1 pseudogene 12	O	ribosomal protein, large, P1 pseudogene 12	20201124	-
9606	646567	OSTCP2	-	-	HGNC:HGNC:42864	1	1p36.11	oligosaccharyltransferase complex subunit pseudogene 2	pseudo	OSTCP2	oligosaccharyltransferase complex subunit pseudogene 2	O	-	20201124	-
9606	646572	CHCHD3P3	-	-	HGNC:HGNC:44699	1	1p36.11	coiled-coil-helix-coiled-coil-helix domain containing 3 pseudogene 3	pseudo	CHCHD3P3	coiled-coil-helix-coiled-coil-helix domain containing 3 pseudogene 3	O	-	20201124	-
9606	646575	CYP4F10P	-	-	HGNC:HGNC:39943	19	19p13.12	cytochrome P450 family 4 subfamily F member 10, pseudogene	pseudo	CYP4F10P	cytochrome P450 family 4 subfamily F member 10, pseudogene	O	cytochrome P450, family 4, subfamily F, polypeptide 10, pseudogene	20201124	-
9606	646576	HHIP-AS1	-	-	HGNC:HGNC:44182|Ensembl:ENSG00000248890	4	4q31.21	HHIP antisense RNA 1	ncRNA	HHIP-AS1	HHIP antisense RNA 1	O	HHIP antisense RNA 1 (non-protein coding)	20201124	-
9606	646577	HMGB1P16	-	-	HGNC:HGNC:39098	X	Xp21.1	high mobility group box 1 pseudogene 16	pseudo	HMGB1P16	high mobility group box 1 pseudogene 16	O	-	20201124	-
9606	646581	IFNWP2	-	-	HGNC:HGNC:5452	9	9p21.3	interferon omega 1 pseudogene 2	pseudo	IFNWP2	interferon omega 1 pseudogene 2	O	interferon omega pseudogene|interferon, omega 2 (pseudogene)	20201124	-
9606	646583	RPS4XP18	-	RPS4P18|RPS4X_10_1587	HGNC:HGNC:36170|Ensembl:ENSG00000239490	18	18q11.2	ribosomal protein S4X pseudogene 18	pseudo	RPS4XP18	ribosomal protein S4X pseudogene 18	O	ribosomal protein S4, X-linked pseudogene	20201124	-
9606	646588	LOC646588	-	-	Ensembl:ENSG00000223561	7	7p15.2	uncharacterized LOC646588	ncRNA	-	-	-	-	20201124	-
9606	646592	ZNF652P1	-	ZNF652P	HGNC:HGNC:35166	3	3p21.2	zinc finger protein 652 pseudogene 1	pseudo	ZNF652P1	zinc finger protein 652 pseudogene 1	O	-	20201124	-
9606	646595	UBE2CP2	-	-	HGNC:HGNC:43551|Ensembl:ENSG00000265939	18	18q11.2	ubiquitin conjugating enzyme E2 C pseudogene 2	pseudo	UBE2CP2	ubiquitin conjugating enzyme E2 C pseudogene 2	O	ubiquitin conjugating enzyme E2C pseudogene 2	20201124	-
9606	646597	CHMP1AP1	-	-	HGNC:HGNC:39514|Ensembl:ENSG00000226662	1	1p35.3	charged multivesicular body protein 1A pseudogene 1	pseudo	CHMP1AP1	charged multivesicular body protein 1A pseudogene 1	O	chromatin modifying protein 1A pseudogene 1	20201124	-
9606	646600	IGF2BP2-AS1	-	C3orf65	HGNC:HGNC:32674|Ensembl:ENSG00000163915	3	3q27.2	IGF2BP2 antisense RNA 1	ncRNA	IGF2BP2-AS1	IGF2BP2 antisense RNA 1	O	-	20201124	-
9606	646603	C4orf51	-	-	HGNC:HGNC:37264|Ensembl:ENSG00000237136	4	4q31.21	chromosome 4 open reading frame 51	protein-coding	C4orf51	chromosome 4 open reading frame 51	O	uncharacterized protein C4orf51	20201124	-
9606	646609	CLIC4P1	-	-	HGNC:HGNC:49797	9	9p21.3	chloride intracellular channel 4 pseudogene 1	pseudo	CLIC4P1	chloride intracellular channel 4 pseudogene 1	O	-	20201124	-
9606	646612	EEF1A1P25	-	-	HGNC:HGNC:37898|Ensembl:ENSG00000241429	3	3q22.3	eukaryotic translation elongation factor 1 alpha 1 pseudogene 25	pseudo	EEF1A1P25	eukaryotic translation elongation factor 1 alpha 1 pseudogene 25	O	-	20201124	-
9606	646614	BUB3P1	-	-	HGNC:HGNC:51559	7	7q31.1	BUB3 mitotic checkpoint protein pseudogene 1	pseudo	BUB3P1	BUB3 mitotic checkpoint protein pseudogene 1	O	-	20201124	-
9606	646616	LOC646616	-	-	Ensembl:ENSG00000249142	5	5p13.3	transmembrane protein 183A pseudogene	pseudo	-	-	-	-	20201124	-
9606	646619	ATP5MC1P3	-	ATP5G1P3	HGNC:HGNC:39506	3	3q22.3	ATP synthase membrane subunit c locus 1 pseudogene 3	pseudo	ATP5MC1P3	ATP synthase membrane subunit c locus 1 pseudogene 3	O	ATP synthase, H+ transporting, mitochondrial Fo complex subunit C1 (subunit 9) pseudogene 3	20201124	-
9606	646620	RPL3P8	-	RPL3_4_835	HGNC:HGNC:35498|Ensembl:ENSG00000232199	7	7q31.1	ribosomal protein L3 pseudogene 8	pseudo	RPL3P8	ribosomal protein L3 pseudogene 8	O	-	20201124	-
9606	646624	RPL27P4	-	RPL27_1_28	HGNC:HGNC:35503|Ensembl:ENSG00000225616	1	1p35.3	ribosomal protein L27 pseudogene 4	pseudo	RPL27P4	ribosomal protein L27 pseudogene 4	O	-	20201124	-
9606	646625	URAD	-	PRHOXNB	MIM:615804|HGNC:HGNC:17785|Ensembl:ENSG00000183463	13	13q12.2	ureidoimidazoline (2-oxo-4-hydroxy-4-carboxy-5-) decarboxylase	protein-coding	URAD	ureidoimidazoline (2-oxo-4-hydroxy-4-carboxy-5-) decarboxylase	O	putative 2-oxo-4-hydroxy-4-carboxy-5-ureidoimidazoline decarboxylase|OHCU decarboxylase|parahox cluster neighbor	20201124	-
9606	646626	LOC646626	-	-	-	1	1p22.3	uncharacterized LOC646626	ncRNA	-	-	-	-	20201124	-
9606	646627	LYPD8	-	-	MIM:617067|HGNC:HGNC:44208|Ensembl:ENSG00000259823	1	1q44	LY6/PLAUR domain containing 8	protein-coding	LYPD8	LY6/PLAUR domain containing 8	O	ly6/PLAUR domain-containing protein 8|phospholipase inhibitor	20201124	-
9606	646629	LOC646629	-	-	-	18	18q11.2	zinc finger protein 470 pseudogene	pseudo	-	-	-	-	20201124	-
9606	646630	CHCHD2P8	-	-	HGNC:HGNC:39592	13	13q12.2	coiled-coil-helix-coiled-coil-helix domain containing 2 pseudogene 8	pseudo	CHCHD2P8	coiled-coil-helix-coiled-coil-helix domain containing 2 pseudogene 8	O	hCG1790806	20201124	-
9606	646639	TOMM40P3	-	-	HGNC:HGNC:54632	5	5p13.3	TOMM40 pseudogene 3	pseudo	TOMM40P3	TOMM40 pseudogene 3	O	translocase of outer mitochondrial membrane 40 homolog pseudogene	20201124	-
9606	646640	TTC39DP	-	-	HGNC:HGNC:35451|Ensembl:ENSG00000227238	2	2p22.1	tetratricopeptide repeat domain 39D, pseudogene	pseudo	TTC39DP	tetratricopeptide repeat domain 39D, pseudogene	O	tetratricopeptide repeat domain 39B pseudogene	20201124	-
9606	646641	RPL7L1P7	-	-	HGNC:HGNC:39489	3	3q23	ribosomal protein L7 like 1 pseudogene 7	pseudo	RPL7L1P7	ribosomal protein L7 like 1 pseudogene 7	O	-	20201124	-
9606	646643	SBK2	-	SGK069	HGNC:HGNC:34416|Ensembl:ENSG00000187550	19	19q13.42	SH3 domain binding kinase family member 2	protein-coding	SBK2	SH3 domain binding kinase family member 2	O	serine/threonine-protein kinase SBK2|SH3-binding domain kinase family, member 2|Sugen kinase 69	20201213	-
9606	646644	LLPHP3	-	-	HGNC:HGNC:54775	2	2q36.1	LLPH pseudogene 3	pseudo	LLPHP3	LLPH pseudogene 3	O	LLP homolog, long-term synaptic facilitation (Aplysia) pseudogene|LLP homolog, long-term synaptic facilitation factor pseudogene	20201124	-
9606	646652	LOC646652	-	-	-	5	5p13.2	integral membrane glycoprotein-like pseudogene	pseudo	-	-	-	-	20201124	-
9606	646658	SYNDIG1L	-	CAPUCIN|DSPC1|IFITMD4|TMEM90A	MIM:609999|HGNC:HGNC:32388|Ensembl:ENSG00000183379	14	14q24.3	synapse differentiation inducing 1 like	protein-coding	SYNDIG1L	synapse differentiation inducing 1 like	O	synapse differentiation-inducing gene protein 1-like|caudate- and putamen-enriched sequence|dispanin subfamily C member 1|interferon induced transmembrane protein domain containing 4|transmembrane protein 90A	20201124	-
9606	646660	RPS20P26	-	RPS20_11_1143	HGNC:HGNC:36980	11	11p11.2	ribosomal protein S20 pseudogene 26	pseudo	RPS20P26	ribosomal protein S20 pseudogene 26	O	-	20201124	-
9606	646663	RFPL4AP1	-	-	HGNC:HGNC:45138|Ensembl:ENSG00000255238	19	19q13.42	ret finger protein like 4A pseudogene 1	pseudo	RFPL4AP1	ret finger protein like 4A pseudogene 1	O	ret finger protein-like 1 pseudogene	20201124	-
9606	646665	LOC646665	-	-	Ensembl:ENSG00000260144	15	15q24.1	golgin A6 family member A pseudogene	pseudo	-	-	-	golgi autoantigen, golgin subfamily a, 6 pseudogene	20201124	-
9606	646666	LOC646666	-	-	Ensembl:ENSG00000268623	19	19p13.11	NAD(P)HX epimerase pseudogene	pseudo	-	-	-	apolipoprotein A-I binding protein pseudogene	20201124	-
9606	646672	RPL15P20	-	RPL15_7_1476	HGNC:HGNC:36130|Ensembl:ENSG00000215003	16	16p13.11	ribosomal protein L15 pseudogene 20	pseudo	RPL15P20	ribosomal protein L15 pseudogene 20	O	-	20201124	-
9606	646674	LOC646674	-	-	Ensembl:ENSG00000217289	2	2q21.1	single stranded DNA binding protein 4 pseudogene	pseudo	-	-	-	-	20201124	-
9606	646685	RPL23AP41	-	RPL23A_18_409	HGNC:HGNC:35634|Ensembl:ENSG00000224085	3	3q23	ribosomal protein L23a pseudogene 41	pseudo	RPL23AP41	ribosomal protein L23a pseudogene 41	O	-	20201124	-
9606	646688	RPL4P2	-	RPL4_1_115	HGNC:HGNC:36836|Ensembl:ENSG00000232341	1	1q24.1	ribosomal protein L4 pseudogene 2	pseudo	RPL4P2	ribosomal protein L4 pseudogene 2	O	-	20201124	-
9606	646693	CNN2P10	-	-	HGNC:HGNC:39535|Ensembl:ENSG00000232223	1	1q24.1	calponin 2 pseudogene 10	pseudo	CNN2P10	calponin 2 pseudogene 10	O	-	20201124	-
9606	646696	MLXP1	-	-	HGNC:HGNC:54600	2	2q36.1	MLX pseudogene 1	pseudo	MLXP1	MLX pseudogene 1	O	MAX-like protein X pseudogene|MLX, MAX dimerization protein pseudogene	20201124	-
9606	646698	ZSCAN5DP	-	ZNF495D|ZSCAN5D	HGNC:HGNC:37706|Ensembl:ENSG00000267908	19	19q13.43	zinc finger and SCAN domain containing 5D pseudogene	pseudo	ZSCAN5DP	zinc finger and SCAN domain containing 5D pseudogene	O	Putative zinc finger and SCAN domain-containing protein 5D	20201213	-
9606	646700	LOC646700	-	-	-	9	9p21.1	putative UPF0607 protein ENSP00000383783 pseudogene	pseudo	-	-	-	UPF0607 protein ENSP00000381418-like pseudogene	20201124	-
9606	646701	DPPA5P4	-	-	HGNC:HGNC:49665	14	14q24.3	developmental pluripotency associated 5 pseudogene 4	pseudo	DPPA5P4	developmental pluripotency associated 5 pseudogene 4	O	-	20201124	-
9606	646702	HLA-DPA2	-	HLA-DP2A	HGNC:HGNC:4939	6	6p21.32	major histocompatibility complex, class II, DP alpha 2 (pseudogene)	pseudo	HLA-DPA2	major histocompatibility complex, class II, DP alpha 2 (pseudogene)	O	-	20201124	-
9606	646708	LOC646708	-	-	-	8	8p21.3	DnaJ heat shock protein family (Hsp40) member C5 pseudogene	pseudo	-	-	-	DnaJ (Hsp40) homolog, subfamily C, member 5 pseudogene	20201124	-
9606	646709	LOC646709	-	-	-	19	19q13.43	NADH:ubiquinone oxidoreductase complex assembly factor 1 pseudogene	pseudo	-	-	-	NADH dehydrogenase (ubiquinone) complex I, assembly factor 1 pseudogene	20201124	-
9606	646710	RPL19P4	-	RPL19_1_276	HGNC:HGNC:36539|Ensembl:ENSG00000226915	2	2q21.1	ribosomal protein L19 pseudogene 4	pseudo	RPL19P4	ribosomal protein L19 pseudogene 4	O	-	20201124	-
9606	646719	NIPBL-DT	-	NIPBL-AS|NIPBL-AS1	HGNC:HGNC:51293|Ensembl:ENSG00000285967	5	5p13.2	NIPBL divergent transcript	ncRNA	NIPBL-DT	NIPBL divergent transcript	O	NIPBL antisense RNA 1 (head to head)	20201124	-
9606	646721	SINHCAFP3	-	FAM60DP	HGNC:HGNC:19896|Ensembl:ENSG00000253488	8	8p21.2	SINHCAF pseudogene 3	pseudo	SINHCAFP3	SINHCAF pseudogene 3	O	family with sequence similarity 60 member D, pseudogene|family with sequence similarity 60, member A pseudogene	20201124	-
9606	646723	KRT18P31	-	-	HGNC:HGNC:33400|Ensembl:ENSG00000249850	5	5p13.2	keratin 18 pseudogene 31	pseudo	KRT18P31	keratin 18 pseudogene 31	O	-	20201124	-
9606	646730	LINC02618	-	-	HGNC:HGNC:54091	3	3q23	long intergenic non-protein coding RNA 2618	ncRNA	LINC02618	long intergenic non-protein coding RNA 2618	O	-	20201124	-
9606	646736	LOC646736	-	-	-	2	2q36.3	uncharacterized LOC646736	ncRNA	-	-	-	-	20201124	-
9606	646737	RPS14P6	-	RPS14_3_529	HGNC:HGNC:36241|Ensembl:ENSG00000240669	4	4q31.3	ribosomal protein S14 pseudogene 6	pseudo	RPS14P6	ribosomal protein S14 pseudogene 6	O	-	20201124	-
9606	646743	PRSS40B	-	-	HGNC:HGNC:27164	2	2q21.1	serine protease 40B (pseudogene)	pseudo	PRSS40B	serine protease 40B (pseudogene)	O	-	20201124	-
9606	646745	GTF3C6P3	-	-	HGNC:HGNC:55025|Ensembl:ENSG00000270196	7	7p14.3	GTF3C6 pseudogene 3	pseudo	GTF3C6P3	GTF3C6 pseudogene 3	O	general transcription factor IIIC subunit 6 pseudogene|general transcription factor IIIC, polypeptide 6, alpha 35kDa pseudogene	20201124	-
9606	646753	RPS26P2	-	RPS26_19_971|bA98O11.1	HGNC:HGNC:23662	9	9p21.1	ribosomal protein S26 pseudogene 2	pseudo	RPS26P2	ribosomal protein S26 pseudogene 2	O	-	20201124	-
9606	646754	TRIM64C	-	-	HGNC:HGNC:37148|Ensembl:ENSG00000214891	11	11p11.12	tripartite motif containing 64C	protein-coding	TRIM64C	tripartite motif containing 64C	O	tripartite motif-containing protein 64C|putative tripartite motif-containing protein 64C	20201124	-
9606	646755	MFAP1P1	-	-	HGNC:HGNC:39694	13	13q12.3	microfibril associated protein 1 pseudogene 1	pseudo	MFAP1P1	microfibril associated protein 1 pseudogene 1	O	microfibrillar associated protein 1 pseudogene 1	20201124	-
9606	646758	PTPN2P2	-	-	HGNC:HGNC:9654	13	13q12.3	PTPN2 pseudogene 2	pseudo	PTPN2P2	PTPN2 pseudogene 2	O	protein tyrosine phosphatase, non-receptor type 2 pseudogene 2	20201124	-
9606	646759	UBTFL7	-	-	HGNC:HGNC:35404|Ensembl:ENSG00000229361	11	11p11.12	UBTF like 7 (pseudogene)	pseudo	UBTFL7	UBTF like 7 (pseudogene)	O	hCG1990491|upstream binding transcription factor, RNA polymerase I pseudogene|upstream binding transcription factor, RNA polymerase I-like 7 (pseudogene)	20201124	-
9606	646762	LOC646762	-	-	-	7	7p14.3	uncharacterized LOC646762	ncRNA	-	-	-	-	20201124	-
9606	646766	RPL35P2	-	RPL35_1_683	HGNC:HGNC:35789	6	6p21.31	ribosomal protein L35 pseudogene 2	pseudo	RPL35P2	ribosomal protein L35 pseudogene 2	O	-	20201124	-
9606	646770	TRIM77BP	-	-	HGNC:HGNC:43980|Ensembl:ENSG00000254993	11	11p11.12	tripartite motif containing 77B, pseudogene	pseudo	TRIM77BP	tripartite motif containing 77B, pseudogene	O	tripartite motif containing 43 pseudogene|tripartite motif containing 77, pseudogene pseudogene	20201124	-
9606	646780	PHKA1P1	-	-	HGNC:HGNC:33919	1	1p22.2	phosphorylase kinase regulatory subunit alpha 1 pseudogene	pseudo	PHKA1P1	phosphorylase kinase regulatory subunit alpha 1 pseudogene	O	phosphorylase kinase, alpha 1 (muscle) pseudogene|phosphorylase kinase, alpha 1 pseudogene 1	20201124	-
9606	646784	RPL5P6	-	RPL5_2_71	HGNC:HGNC:35890|Ensembl:ENSG00000232393	1	1p22.2	ribosomal protein L5 pseudogene 6	pseudo	RPL5P6	ribosomal protein L5 pseudogene 6	O	-	20201124	-
9606	646785	RPS10P13	-	RPS10_8_685	HGNC:HGNC:36374|Ensembl:ENSG00000217130	6	6p21.31	ribosomal protein S10 pseudogene 13	pseudo	RPS10P13	ribosomal protein S10 pseudogene 13	O	-	20201124	-
9606	646787	RPL31P37	-	RPL31_18_839	HGNC:HGNC:36197|Ensembl:ENSG00000213302	7	7q31.32	ribosomal protein L31 pseudogene 37	pseudo	RPL31P37	ribosomal protein L31 pseudogene 37	O	-	20201124	-
9606	646791	ANP32BP1	-	-	HGNC:HGNC:24267|Ensembl:ENSG00000259790	15	15q24.2	acidic nuclear phosphoprotein 32 family member B pseudogene 1	pseudo	ANP32BP1	acidic nuclear phosphoprotein 32 family member B pseudogene 1	O	acidic (leucine-rich) nuclear phosphoprotein 32 family, member B pseudogene 1	20201124	-
9606	646794	SNF8P1	-	-	HGNC:HGNC:54702	2	2q36.3	SNF8 pseudogene 1	pseudo	SNF8P1	SNF8 pseudogene 1	O	SNF8, ESCRT-II complex subunit, homolog pseudogene	20201124	-
9606	646797	LOC646797	-	-	-	11	11p11.12	glutamyl aminopeptidase (aminopeptidase A) pseudogene	pseudo	-	-	-	-	20201124	-
9606	646799	ZAR1L	-	Z3CXXC7|ZAR2	HGNC:HGNC:37116|Ensembl:ENSG00000189167	13	13q13.1	zygote arrest 1 like	protein-coding	ZAR1L	zygote arrest 1 like	O	ZAR1-like protein|zinc finger, 3CxxC-type 7	20201124	-
9606	646801	LOC646801	-	-	Ensembl:ENSG00000255500	11	11p11.12	pantothenate kinase 3 pseudogene	pseudo	-	-	-	-	20201124	-
9606	646802	CYP4F62P	-	CYP4F43P	HGNC:HGNC:39956|Ensembl:ENSG00000239402	2	2q21.1	cytochrome P450 family 4 subfamily F member 62, pseudogene	pseudo	CYP4F62P	cytochrome P450 family 4 subfamily F member 62, pseudogene	O	CYP4F-se11[6:7:8]|Uncharacterized protein C2orf14-like 1|cytochrome P450, family 4, subfamily F, polypeptide 43, pseudogene|cytochrome P450, family 4, subfamily F, polypeptide 62, pseudogene	20201124	-
9606	646804	LOC646804	-	-	Ensembl:ENSG00000226552	1	1q24.3	alkylated DNA repair protein alkB homolog 8-like	pseudo	-	-	-	-	20201124	-
9606	646808	LAGE3P1	-	-	HGNC:HGNC:49909	9	9p21.1	L antigen family member 3 pseudogene 1	pseudo	LAGE3P1	L antigen family member 3 pseudogene 1	O	-	20201124	-
9606	646813	LOC646813	-	-	-	11	11p11.12	DExH-box helicase 9 pseudogene	pseudo	-	-	-	DEAH (Asp-Glu-Ala-His) box helicase 9 pseudogene|DEAH (Asp-Glu-Ala-His) box polypeptide 9 pseudogene	20201124	-
9606	646817	SETSIP	-	SETP18	HGNC:HGNC:42937|Ensembl:ENSG00000230667	1	1p22.1	SET like protein	protein-coding	SETSIP	SET like protein	O	protein SETSIP|SET nuclear oncogene pseudogene|SET pseudogene 18|SET pseudogene protein 18|SET similar protein	20201124	-
9606	646819	RPS15AP19	-	RPS15A_5_686	HGNC:HGNC:36603|Ensembl:ENSG00000219023	6	6p21.31	ribosomal protein S15a pseudogene 19	pseudo	RPS15AP19	ribosomal protein S15a pseudogene 19	O	-	20201124	-
9606	646820	RPL19P19	-	RPL19_8_1674	HGNC:HGNC:36194|Ensembl:ENSG00000243234	19	19q13.43	ribosomal protein L19 pseudogene 19	pseudo	RPL19P19	ribosomal protein L19 pseudogene 19	O	-	20201124	-
9606	646828	LOC646828	-	-	Ensembl:ENSG00000257639	16	16p12.2	carbonic anhydrase 5A pseudogene	pseudo	-	-	-	mitochondrial carbonic anhydrase VA pseudogene	20201124	-
9606	646837	EEF1GP1	-	-	HGNC:HGNC:44556	7	7q31.33	eukaryotic translation elongation factor 1 gamma pseudogene 1	pseudo	EEF1GP1	eukaryotic translation elongation factor 1 gamma pseudogene 1	O	-	20201124	-
9606	646839	TPM3P8	-	-	HGNC:HGNC:39171	2	2q37.1	tropomyosin 3 pseudogene 8	pseudo	TPM3P8	tropomyosin 3 pseudogene 8	O	-	20201124	-
9606	646849	NPM1P28	-	-	HGNC:HGNC:45207	3	3q24	nucleophosmin 1 pseudogene 28	pseudo	NPM1P28	nucleophosmin 1 pseudogene 28	O	nucleophosmin (nucleolar phosphoprotein B23, numatrin) pseudogene|nucleophosmin 1 (nucleolar phosphoprotein B23, numatrin) pseudogene 28	20201124	-
9606	646851	FAM227A	-	-	HGNC:HGNC:44197|Ensembl:ENSG00000184949	22	22q13.1	family with sequence similarity 227 member A	protein-coding	FAM227A	family with sequence similarity 227 member A	O	protein FAM227A|Protein FAM227A	20201124	-
```
